## Supplementary Data 2 for "Emergence of the novel SARS-CoV-2 lineage P.4.1 and massive spread of P.2 in South Brazil": ncov_CVL_RS_South_America_14Abr2021.json (part 38 of 64)

```
                                                                                                                                                                      "clade_membership": {
                                                                                                                                                                        "value": "20B"
                                                                                                                                                                      },
                                                                                                                                                                      "country": {
                                                                                                                                                                        "value": "Brazil"
                                                                                                                                                                      },
                                                                                                                                                                      "div": 12,
                                                                                                                                                                      "division": {
                                                                                                                                                                        "value": "Rio Grande do Sul"
                                                                                                                                                                      },
                                                                                                                                                                      "division_exposure": {
                                                                                                                                                                        "value": "Rio Grande do Sul"
                                                                                                                                                                      },
                                                                                                                                                                      "host": {
                                                                                                                                                                        "value": "human"
                                                                                                                                                                      },
                                                                                                                                                                      "custom_location": {
                                                                                                                                                                        "confidence": {
                                                                                                                                                                          "Rio Grande do Sul": 1.0
                                                                                                                                                                        },
                                                                                                                                                                        "entropy": -1.000088900581841e-12,
                                                                                                                                                                        "value": "Rio Grande do Sul"
                                                                                                                                                                      },
                                                                                                                                                                      "location": {
                                                                                                                                                                        "value": "Sapiranga"
                                                                                                                                                                      },
                                                                                                                                                                      "num_date": {
                                                                                                                                                                        "confidence": [
                                                                                                                                                                          2020.4931693989072,
                                                                                                                                                                          2020.4931693989072
                                                                                                                                                                        ],
                                                                                                                                                                        "value": 2020.4931693989072
                                                                                                                                                                      },
                                                                                                                                                                      "originating_lab": {
                                                                                                                                                                        "value": "Hospital Sapiranga"
                                                                                                                                                                      },
                                                                                                                                                                      "pangolin_lineage": {
                                                                                                                                                                        "value": "B.1.1.33"
                                                                                                                                                                      },
                                                                                                                                                                      "recency": {
                                                                                                                                                                        "value": "1-2 days ago"
                                                                                                                                                                      },
                                                                                                                                                                      "regiao": {
                                                                                                                                                                        "value": "novo_hamburgo"
                                                                                                                                                                      },
                                                                                                                                                                      "region": {
                                                                                                                                                                        "value": "South America"
                                                                                                                                                                      },
                                                                                                                                                                      "region_exposure": {
                                                                                                                                                                        "value": "South America"
                                                                                                                                                                      },

                                                                                                                                                                      "subclade_membership": {
                                                                                                                                                                        "value": "20B"
                                                                                                                                                                      },
                                                                                                                                                                      "submitting_lab": {
                                                                                                                                                                        "value": "epiclin"
                                                                                                                                                                      }
                                                                                                                                                                    }
                                                                                                                                                                  },
                                                                                                                                                                  {
                                                                                                                                                                    "branch_attrs": {
                                                                                                                                                                      "mutations": {}
                                                                                                                                                                    },
                                                                                                                                                                    "children": [
                                                                                                                                                                      {
                                                                                                                                                                        "branch_attrs": {
                                                                                                                                                                          "labels": {
                                                                                                                                                                            "aa": "ORF6: E59X, I60-, *62X"
                                                                                                                                                                          },
                                                                                                                                                                          "mutations": {
                                                                                                                                                                            "ORF6": [
                                                                                                                                                                              "E59X",
                                                                                                                                                                              "I60-",
                                                                                                                                                                              "*62X"
                                                                                                                                                                            ],
                                                                                                                                                                            "nuc": [
                                                                                                                                                                              "C337T",
                                                                                                                                                                              "G27378-",
                                                                                                                                                                              "A27379-",
                                                                                                                                                                              "T27380-",
                                                                                                                                                                              "T27381-"
                                                                                                                                                                            ]
                                                                                                                                                                          }
                                                                                                                                                                        },
                                                                                                                                                                        "children": [
                                                                                                                                                                          {
                                                                                                                                                                            "branch_attrs": {
                                                                                                                                                                              "mutations": {}
                                                                                                                                                                            },
                                                                                                                                                                            "name": "Brazil/1432CVL/2020",
                                                                                                                                                                            "node_attrs": {
                                                                                                                                                                              "author": {
                                                                                                                                                                                "author": "Sant'Anna et al.",
                                                                                                                                                                                "value": "Sant'Anna et al."
                                                                                                                                                                              },
                                                                                                                                                                              "clade_membership": {
                                                                                                                                                                                "value": "20B"
                                                                                                                                                                              },
                                                                                                                                                                              "country": {
                                                                                                                                                                                "value": "Brazil"
                                                                                                                                                                              },
                                                                                                                                                                              "div": 11,
                                                                                                                                                                              "division": {
                                                                                                                                                                                "value": "Rio Grande do Sul"
                                                                                                                                                                              },
                                                                                                                                                                              "division_exposure": {
                                                                                                                                                                                "value": "Rio Grande do Sul"
                                                                                                                                                                              },
                                                                                                                                                                              "host": {
                                                                                                                                                                                "value": "human"
                                                                                                                                                                              },
                                                                                                                                                                              "custom_location": {
                                                                                                                                                                                "confidence": {
                                                                                                                                                                                  "Rio Grande do Sul": 1.0
                                                                                                                                                                                },
                                                                                                                                                                                "entropy": -1.000088900581841e-12,
                                                                                                                                                                                "value": "Rio Grande do Sul"
                                                                                                                                                                              },
                                                                                                                                                                              "location": {
                                                                                                                                                                                "value": "Novo Hamburgo"
                                                                                                                                                                              },
                                                                                                                                                                              "num_date": {
                                                                                                                                                                                "confidence": [
                                                                                                                                                                                  2020.4303278688524,
                                                                                                                                                                                  2020.4303278688524
                                                                                                                                                                                ],
                                                                                                                                                                                "value": 2020.4303278688524
                                                                                                                                                                              },
                                                                                                                                                                              "originating_lab": {
                                                                                                                                                                                "value": "Hospital Regina"
                                                                                                                                                                              },
                                                                                                                                                                              "pangolin_lineage": {
                                                                                                                                                                                "value": "B.1.1.33"
                                                                                                                                                                              },
                                                                                                                                                                              "recency": {
                                                                                                                                                                                "value": "1-2 days ago"
                                                                                                                                                                              },
                                                                                                                                                                              "regiao": {
                                                                                                                                                                                "value": "novo_hamburgo"
                                                                                                                                                                              },
                                                                                                                                                                              "region": {
                                                                                                                                                                                "value": "South America"
                                                                                                                                                                              },
                                                                                                                                                                              "region_exposure": {
                                                                                                                                                                                "value": "South America"
                                                                                                                                                                              },

                                                                                                                                                                              "subclade_membership": {
                                                                                                                                                                                "value": "20B"
                                                                                                                                                                              },
                                                                                                                                                                              "submitting_lab": {
                                                                                                                                                                                "value": "epiclin"
                                                                                                                                                                              }
                                                                                                                                                                            }
                                                                                                                                                                          },
                                                                                                                                                                          {
                                                                                                                                                                            "branch_attrs": {
                                                                                                                                                                              "labels": {
                                                                                                                                                                                "aa": "ORF1a: L3606F; S: S939F"
                                                                                                                                                                              },
                                                                                                                                                                              "mutations": {
                                                                                                                                                                                "ORF1a": [
                                                                                                                                                                                  "L3606F"
                                                                                                                                                                                ],
                                                                                                                                                                                "S": [
                                                                                                                                                                                  "S939F"
                                                                                                                                                                                ],
                                                                                                                                                                                "nuc": [
                                                                                                                                                                                  "T7114C",
                                                                                                                                                                                  "C8299T",
                                                                                                                                                                                  "G11083T",
                                                                                                                                                                                  "C12781T",
                                                                                                                                                                                  "C24378T"
                                                                                                                                                                                ]
                                                                                                                                                                              }
                                                                                                                                                                            },
                                                                                                                                                                            "children": [
                                                                                                                                                                              {
                                                                                                                                                                                "branch_attrs": {
                                                                                                                                                                                  "mutations": {}
                                                                                                                                                                                },
                                                                                                                                                                                "name": "Brazil/13407CVL/2020",
                                                                                                                                                                                "node_attrs": {

                                                                                                                                                                                  "author": {
                                                                                                                                                                                    "author": "Sant'Anna et al.",
                                                                                                                                                                                    "value": "Sant'Anna et al."
                                                                                                                                                                                  },
                                                                                                                                                                                  "clade_membership": {
                                                                                                                                                                                    "value": "20B"
                                                                                                                                                                                  },
                                                                                                                                                                                  "country": {
                                                                                                                                                                                    "value": "Brazil"
                                                                                                                                                                                  },
                                                                                                                                                                                  "div": 16,
                                                                                                                                                                                  "division": {
                                                                                                                                                                                    "value": "Rio Grande do Sul"
                                                                                                                                                                                  },
                                                                                                                                                                                  "division_exposure": {
                                                                                                                                                                                    "value": "Rio Grande do Sul"
                                                                                                                                                                                  },
                                                                                                                                                                                  "host": {
                                                                                                                                                                                    "value": "human"
                                                                                                                                                                                  },
                                                                                                                                                                                  "custom_location": {
                                                                                                                                                                                    "confidence": {
                                                                                                                                                                                      "Rio Grande do Sul": 1.0
                                                                                                                                                                                    },
                                                                                                                                                                                    "entropy": -1.000088900581841e-12,
                                                                                                                                                                                    "value": "Rio Grande do Sul"
                                                                                                                                                                                  },
                                                                                                                                                                                  "location": {
                                                                                                                                                                                    "value": "Porto Alegre"
                                                                                                                                                                                  },
                                                                                                                                                                                  "num_date": {
                                                                                                                                                                                    "confidence": [
                                                                                                                                                                                      2020.6051912568305,
                                                                                                                                                                                      2020.6051912568305
                                                                                                                                                                                    ],
                                                                                                                                                                                    "value": 2020.6051912568305
                                                                                                                                                                                  },
                                                                                                                                                                                  "originating_lab": {
                                                                                                                                                                                    "value": "Diretoria de Vigil\u00e2ncia em Sa\u00fade"
                                                                                                                                                                                  },
                                                                                                                                                                                  "pangolin_lineage": {
                                                                                                                                                                                    "value": "B.1.1.33"
                                                                                                                                                                                  },
                                                                                                                                                                                  "recency": {
                                                                                                                                                                                    "value": "1-2 days ago"
                                                                                                                                                                                  },
                                                                                                                                                                                  "regiao": {
                                                                                                                                                                                    "value": "porto_alegre"
                                                                                                                                                                                  },
                                                                                                                                                                                  "region": {
                                                                                                                                                                                    "value": "South America"
                                                                                                                                                                                  },
                                                                                                                                                                                  "region_exposure": {
                                                                                                                                                                                    "value": "South America"
                                                                                                                                                                                  },

                                                                                                                                                                                  "subclade_membership": {
                                                                                                                                                                                    "value": "20B"
                                                                                                                                                                                  },
                                                                                                                                                                                  "submitting_lab": {
                                                                                                                                                                                    "value": "epiclin"
                                                                                                                                                                                  }
                                                                                                                                                                                }
                                                                                                                                                                              },
                                                                                                                                                                              {
                                                                                                                                                                                "branch_attrs": {
                                                                                                                                                                                  "mutations": {
                                                                                                                                                                                    "nuc": [
                                                                                                                                                                                      "C23707T",
                                                                                                                                                                                      "A29714T"
                                                                                                                                                                                    ]
                                                                                                                                                                                  }
                                                                                                                                                                                },
                                                                                                                                                                                "name": "Brazil/27065CVL/2020",
                                                                                                                                                                                "node_attrs": {

                                                                                                                                                                                  "author": {
                                                                                                                                                                                    "author": "Sant'Anna et al.",
                                                                                                                                                                                    "value": "Sant'Anna et al."
                                                                                                                                                                                  },
                                                                                                                                                                                  "clade_membership": {
                                                                                                                                                                                    "value": "20B"
                                                                                                                                                                                  },
                                                                                                                                                                                  "country": {
                                                                                                                                                                                    "value": "Brazil"
                                                                                                                                                                                  },
                                                                                                                                                                                  "div": 18,
                                                                                                                                                                                  "division": {
                                                                                                                                                                                    "value": "Rio Grande do Sul"
                                                                                                                                                                                  },
                                                                                                                                                                                  "division_exposure": {
                                                                                                                                                                                    "value": "Rio Grande do Sul"
                                                                                                                                                                                  },
                                                                                                                                                                                  "host": {
                                                                                                                                                                                    "value": "human"
                                                                                                                                                                                  },
                                                                                                                                                                                  "custom_location": {
                                                                                                                                                                                    "confidence": {
                                                                                                                                                                                      "Rio Grande do Sul": 1.0
                                                                                                                                                                                    },
                                                                                                                                                                                    "entropy": -1.000088900581841e-12,
                                                                                                                                                                                    "value": "Rio Grande do Sul"
                                                                                                                                                                                  },
                                                                                                                                                                                  "location": {
                                                                                                                                                                                    "value": "Nova Hartz"
                                                                                                                                                                                  },
                                                                                                                                                                                  "num_date": {
                                                                                                                                                                                    "confidence": [
                                                                                                                                                                                      2020.8265027322404,
                                                                                                                                                                                      2020.8265027322404
                                                                                                                                                                                    ],
                                                                                                                                                                                    "value": 2020.8265027322404
                                                                                                                                                                                  },
                                                                                                                                                                                  "originating_lab": {
                                                                                                                                                                                    "value": "UNIDADE DE SAUDE NOVA HARTZ"
                                                                                                                                                                                  },
                                                                                                                                                                                  "pangolin_lineage": {
                                                                                                                                                                                    "value": "B.1.1.33"
                                                                                                                                                                                  },
                                                                                                                                                                                  "recency": {
                                                                                                                                                                                    "value": "1-2 days ago"
                                                                                                                                                                                  },
                                                                                                                                                                                  "regiao": {
                                                                                                                                                                                    "value": "novo_hamburgo"
                                                                                                                                                                                  },
                                                                                                                                                                                  "region": {
                                                                                                                                                                                    "value": "South America"
                                                                                                                                                                                  },
                                                                                                                                                                                  "region_exposure": {
                                                                                                                                                                                    "value": "South America"
                                                                                                                                                                                  },

                                                                                                                                                                                  "subclade_membership": {
                                                                                                                                                                                    "value": "20B"
                                                                                                                                                                                  },
                                                                                                                                                                                  "submitting_lab": {
                                                                                                                                                                                    "value": "epiclin"
                                                                                                                                                                                  }
                                                                                                                                                                                }
                                                                                                                                                                              }
                                                                                                                                                                            ],
                                                                                                                                                                            "name": "NODE_0003916",
                                                                                                                                                                            "node_attrs": {
                                                                                                                                                                              "clade_membership": {
                                                                                                                                                                                "value": "20B"
                                                                                                                                                                              },
                                                                                                                                                                              "div": 16,
                                                                                                                                                                              "custom_location": {
                                                                                                                                                                                "confidence": {
                                                                                                                                                                                  "Rio Grande do Sul": 0.9992864047890092
                                                                                                                                                                                },
                                                                                                                                                                                "entropy": 0.005890955623358177,
                                                                                                                                                                                "value": "Rio Grande do Sul"
                                                                                                                                                                              },
                                                                                                                                                                              "num_date": {
                                                                                                                                                                                "confidence": [
                                                                                                                                                                                  2020.565339433662,
                                                                                                                                                                                  2020.6051912568305
                                                                                                                                                                                ],
                                                                                                                                                                                "value": 2020.6051912568305
                                                                                                                                                                              },
                                                                                                                                                                              "subclade_membership": {
                                                                                                                                                                                "value": "20B"
                                                                                                                                                                              }
                                                                                                                                                                            }
                                                                                                                                                                          },
                                                                                                                                                                          {
                                                                                                                                                                            "branch_attrs": {
                                                                                                                                                                              "labels": {
                                                                                                                                                                                "aa": "ORF1a: P271L, P309T, I1326V, A2123V; ORF1b: D436G, K2557R; ORF8: P36S"
                                                                                                                                                                              },
                                                                                                                                                                              "mutations": {
                                                                                                                                                                                "ORF1a": [
                                                                                                                                                                                  "P271L",
                                                                                                                                                                                  "P309T",
                                                                                                                                                                                  "I1326V",
                                                                                                                                                                                  "A2123V"
                                                                                                                                                                                ],
                                                                                                                                                                                "ORF1b": [
                                                                                                                                                                                  "D436G",
                                                                                                                                                                                  "K2557R"
                                                                                                                                                                                ],
                                                                                                                                                                                "ORF8": [
                                                                                                                                                                                  "P36S"
                                                                                                                                                                                ],
                                                                                                                                                                                "nuc": [
                                                                                                                                                                                  "C1077T",
                                                                                                                                                                                  "C1190A",
                                                                                                                                                                                  "A4241G",
                                                                                                                                                                                  "C6633T",
                                                                                                                                                                                  "A14774G",
                                                                                                                                                                                  "A21137G",
                                                                                                                                                                                  "G23383A",
                                                                                                                                                                                  "C27999T"
                                                                                                                                                                                ]
                                                                                                                                                                              }
                                                                                                                                                                            },
                                                                                                                                                                            "children": [
                                                                                                                                                                              {
                                                                                                                                                                                "branch_attrs": {
                                                                                                                                                                                  "mutations": {}
                                                                                                                                                                                },
                                                                                                                                                                                "name": "Brazil/19274CVL/2020",
                                                                                                                                                                                "node_attrs": {

                                                                                                                                                                                  "author": {
                                                                                                                                                                                    "author": "Sant'Anna et al.",
                                                                                                                                                                                    "value": "Sant'Anna et al."
                                                                                                                                                                                  },
                                                                                                                                                                                  "clade_membership": {
                                                                                                                                                                                    "value": "20B"
                                                                                                                                                                                  },
                                                                                                                                                                                  "country": {
                                                                                                                                                                                    "value": "Brazil"
                                                                                                                                                                                  },
                                                                                                                                                                                  "div": 19,
                                                                                                                                                                                  "division": {
                                                                                                                                                                                    "value": "Rio Grande do Sul"
                                                                                                                                                                                  },
                                                                                                                                                                                  "division_exposure": {
                                                                                                                                                                                    "value": "Rio Grande do Sul"
                                                                                                                                                                                  },
                                                                                                                                                                                  "host": {
                                                                                                                                                                                    "value": "human"
                                                                                                                                                                                  },
                                                                                                                                                                                  "custom_location": {
                                                                                                                                                                                    "confidence": {
                                                                                                                                                                                      "Rio Grande do Sul": 1.0
                                                                                                                                                                                    },
                                                                                                                                                                                    "entropy": -1.000088900581841e-12,
                                                                                                                                                                                    "value": "Rio Grande do Sul"
                                                                                                                                                                                  },
                                                                                                                                                                                  "location": {
                                                                                                                                                                                    "value": "Parob\u00e9"
                                                                                                                                                                                  },
                                                                                                                                                                                  "num_date": {
                                                                                                                                                                                    "confidence": [
                                                                                                                                                                                      2020.7117486338798,
                                                                                                                                                                                      2020.7117486338798
                                                                                                                                                                                    ],
                                                                                                                                                                                    "value": 2020.7117486338798
                                                                                                                                                                                  },
                                                                                                                                                                                  "originating_lab": {
                                                                                                                                                                                    "value": "UNIDADE DE ATENDIMENTO DST AIDS TB E HAN"
                                                                                                                                                                                  },
                                                                                                                                                                                  "pangolin_lineage": {
                                                                                                                                                                                    "value": "B.1.1.33"
                                                                                                                                                                                  },
                                                                                                                                                                                  "recency": {
                                                                                                                                                                                    "value": "1-2 days ago"
                                                                                                                                                                                  },
                                                                                                                                                                                  "regiao": {
                                                                                                                                                                                    "value": "taquara"
                                                                                                                                                                                  },
                                                                                                                                                                                  "region": {
                                                                                                                                                                                    "value": "South America"
                                                                                                                                                                                  },
                                                                                                                                                                                  "region_exposure": {
                                                                                                                                                                                    "value": "South America"
                                                                                                                                                                                  },

                                                                                                                                                                                  "subclade_membership": {
                                                                                                                                                                                    "value": "20B"
                                                                                                                                                                                  },
                                                                                                                                                                                  "submitting_lab": {
                                                                                                                                                                                    "value": "epiclin"
                                                                                                                                                                                  }
                                                                                                                                                                                }
                                                                                                                                                                              },
                                                                                                                                                                              {
                                                                                                                                                                                "branch_attrs": {
                                                                                                                                                                                  "labels": {
                                                                                                                                                                                    "aa": "ORF1a: T609I"
                                                                                                                                                                                  },
                                                                                                                                                                                  "mutations": {
                                                                                                                                                                                    "ORF1a": [
                                                                                                                                                                                      "T609I"
                                                                                                                                                                                    ],
                                                                                                                                                                                    "nuc": [
                                                                                                                                                                                      "C2091T"
                                                                                                                                                                                    ]
                                                                                                                                                                                  }
                                                                                                                                                                                },
                                                                                                                                                                                "children": [
                                                                                                                                                                                  {
                                                                                                                                                                                    "branch_attrs": {
                                                                                                                                                                                      "mutations": {}
                                                                                                                                                                                    },
                                                                                                                                                                                    "name": "Brazil/22376CVL/2020",
                                                                                                                                                                                    "node_attrs": {

                                                                                                                                                                                      "author": {
                                                                                                                                                                                        "author": "Sant'Anna et al.",
                                                                                                                                                                                        "value": "Sant'Anna et al."
                                                                                                                                                                                      },
                                                                                                                                                                                      "clade_membership": {
                                                                                                                                                                                        "value": "20B"
                                                                                                                                                                                      },
                                                                                                                                                                                      "country": {
                                                                                                                                                                                        "value": "Brazil"
                                                                                                                                                                                      },
                                                                                                                                                                                      "div": 20,
                                                                                                                                                                                      "division": {
                                                                                                                                                                                        "value": "Rio Grande do Sul"
                                                                                                                                                                                      },
                                                                                                                                                                                      "division_exposure": {
                                                                                                                                                                                        "value": "Rio Grande do Sul"
                                                                                                                                                                                      },
                                                                                                                                                                                      "host": {
                                                                                                                                                                                        "value": "human"
                                                                                                                                                                                      },
                                                                                                                                                                                      "custom_location": {
                                                                                                                                                                                        "confidence": {
                                                                                                                                                                                          "Rio Grande do Sul": 1.0
                                                                                                                                                                                        },
                                                                                                                                                                                        "entropy": -1.000088900581841e-12,
                                                                                                                                                                                        "value": "Rio Grande do Sul"
                                                                                                                                                                                      },
                                                                                                                                                                                      "location": {
                                                                                                                                                                                        "value": "Parob\u00e9"
                                                                                                                                                                                      },
                                                                                                                                                                                      "num_date": {
                                                                                                                                                                                        "confidence": [
                                                                                                                                                                                          2020.76912568306,
                                                                                                                                                                                          2020.76912568306
                                                                                                                                                                                        ],
                                                                                                                                                                                        "value": 2020.76912568306
                                                                                                                                                                                      },
                                                                                                                                                                                      "originating_lab": {
                                                                                                                                                                                        "value": "HOSPITAL SAO FRANCISCO DE ASSIS"
                                                                                                                                                                                      },
                                                                                                                                                                                      "pangolin_lineage": {
                                                                                                                                                                                        "value": "B.1.1.33"
                                                                                                                                                                                      },
                                                                                                                                                                                      "recency": {
                                                                                                                                                                                        "value": "1-2 days ago"
                                                                                                                                                                                      },
                                                                                                                                                                                      "regiao": {
                                                                                                                                                                                        "value": "taquara"
                                                                                                                                                                                      },
                                                                                                                                                                                      "region": {
                                                                                                                                                                                        "value": "South America"
                                                                                                                                                                                      },
                                                                                                                                                                                      "region_exposure": {
                                                                                                                                                                                        "value": "South America"
                                                                                                                                                                                      },

                                                                                                                                                                                      "subclade_membership": {
                                                                                                                                                                                        "value": "20B"
                                                                                                                                                                                      },
                                                                                                                                                                                      "submitting_lab": {
                                                                                                                                                                                        "value": "epiclin"
                                                                                                                                                                                      }
                                                                                                                                                                                    }
                                                                                                                                                                                  },
                                                                                                                                                                                  {
                                                                                                                                                                                    "branch_attrs": {
                                                                                                                                                                                      "mutations": {}
                                                                                                                                                                                    },
                                                                                                                                                                                    "name": "Brazil/24660CVL/2020",
                                                                                                                                                                                    "node_attrs": {

                                                                                                                                                                                      "author": {
                                                                                                                                                                                        "author": "Sant'Anna et al.",
                                                                                                                                                                                        "value": "Sant'Anna et al."
                                                                                                                                                                                      },
                                                                                                                                                                                      "clade_membership": {
                                                                                                                                                                                        "value": "20B"
                                                                                                                                                                                      },
                                                                                                                                                                                      "country": {
                                                                                                                                                                                        "value": "Brazil"
                                                                                                                                                                                      },
                                                                                                                                                                                      "div": 20,
                                                                                                                                                                                      "division": {
                                                                                                                                                                                        "value": "Rio Grande do Sul"
                                                                                                                                                                                      },
                                                                                                                                                                                      "division_exposure": {
                                                                                                                                                                                        "value": "Rio Grande do Sul"
                                                                                                                                                                                      },
                                                                                                                                                                                      "host": {
                                                                                                                                                                                        "value": "human"
                                                                                                                                                                                      },
                                                                                                                                                                                      "custom_location": {
                                                                                                                                                                                        "confidence": {
                                                                                                                                                                                          "Rio Grande do Sul": 1.0
                                                                                                                                                                                        },
                                                                                                                                                                                        "entropy": -1.000088900581841e-12,
                                                                                                                                                                                        "value": "Rio Grande do Sul"
                                                                                                                                                                                      },
                                                                                                                                                                                      "location": {
                                                                                                                                                                                        "value": "Taquara"
                                                                                                                                                                                      },
                                                                                                                                                                                      "num_date": {
                                                                                                                                                                                        "confidence": [
                                                                                                                                                                                          2020.7937158469945,
                                                                                                                                                                                          2020.7937158469945
                                                                                                                                                                                        ],
                                                                                                                                                                                        "value": 2020.7937158469945
                                                                                                                                                                                      },
                                                                                                                                                                                      "originating_lab": {
                                                                                                                                                                                        "value": "SECRETARIA MUNICIPAL DE SAUDE DE TAQUARA"
                                                                                                                                                                                      },
                                                                                                                                                                                      "pangolin_lineage": {
                                                                                                                                                                                        "value": "B.1.1.33"
                                                                                                                                                                                      },
                                                                                                                                                                                      "recency": {
                                                                                                                                                                                        "value": "1-2 days ago"
                                                                                                                                                                                      },
                                                                                                                                                                                      "regiao": {
                                                                                                                                                                                        "value": "taquara"
                                                                                                                                                                                      },
                                                                                                                                                                                      "region": {
                                                                                                                                                                                        "value": "South America"
                                                                                                                                                                                      },
                                                                                                                                                                                      "region_exposure": {
                                                                                                                                                                                        "value": "South America"
                                                                                                                                                                                      },

                                                                                                                                                                                      "subclade_membership": {
                                                                                                                                                                                        "value": "20B"
                                                                                                                                                                                      },
                                                                                                                                                                                      "submitting_lab": {
                                                                                                                                                                                        "value": "epiclin"
                                                                                                                                                                                      }
                                                                                                                                                                                    }
                                                                                                                                                                                  }
                                                                                                                                                                                ],
                                                                                                                                                                                "name": "NODE_0003918",
                                                                                                                                                                                "node_attrs": {
                                                                                                                                                                                  "clade_membership": {
                                                                                                                                                                                    "value": "20B"
                                                                                                                                                                                  },
                                                                                                                                                                                  "div": 20,
                                                                                                                                                                                  "custom_location": {
                                                                                                                                                                                    "confidence": {
                                                                                                                                                                                      "Rio Grande do Sul": 0.9992321647881389
                                                                                                                                                                                    },
                                                                                                                                                                                    "entropy": 0.006282208753753732,
                                                                                                                                                                                    "value": "Rio Grande do Sul"
                                                                                                                                                                                  },
                                                                                                                                                                                  "num_date": {
                                                                                                                                                                                    "confidence": [
                                                                                                                                                                                      2020.7329410307443,
                                                                                                                                                                                      2020.76912568306
                                                                                                                                                                                    ],
                                                                                                                                                                                    "value": 2020.76912568306
                                                                                                                                                                                  },
                                                                                                                                                                                  "subclade_membership": {
                                                                                                                                                                                    "value": "20B"
                                                                                                                                                                                  }
                                                                                                                                                                                }
                                                                                                                                                                              }
                                                                                                                                                                            ],
                                                                                                                                                                            "name": "NODE_0003917",
                                                                                                                                                                            "node_attrs": {
                                                                                                                                                                              "clade_membership": {
                                                                                                                                                                                "value": "20B"
                                                                                                                                                                              },
                                                                                                                                                                              "div": 19,
                                                                                                                                                                              "custom_location": {
                                                                                                                                                                                "confidence": {
                                                                                                                                                                                  "Rio Grande do Sul": 0.9992253428486969
                                                                                                                                                                                },
                                                                                                                                                                                "entropy": 0.006331134005748629,
                                                                                                                                                                                "value": "Rio Grande do Sul"
                                                                                                                                                                              },
                                                                                                                                                                              "num_date": {
                                                                                                                                                                                "confidence": [
                                                                                                                                                                                  2020.6624318123468,
                                                                                                                                                                                  2020.7117486338798
                                                                                                                                                                                ],
                                                                                                                                                                                "value": 2020.7117486338798
                                                                                                                                                                              },
                                                                                                                                                                              "subclade_membership": {
                                                                                                                                                                                "value": "20B"
                                                                                                                                                                              }
                                                                                                                                                                            }
                                                                                                                                                                          }
                                                                                                                                                                        ],
                                                                                                                                                                        "name": "NODE_0003914",
                                                                                                                                                                        "node_attrs": {
                                                                                                                                                                          "clade_membership": {
                                                                                                                                                                            "value": "20B"
                                                                                                                                                                          },
                                                                                                                                                                          "div": 11,
                                                                                                                                                                          "custom_location": {
                                                                                                                                                                            "confidence": {
                                                                                                                                                                              "Rio Grande do Sul": 0.9999129733355914
                                                                                                                                                                            },
                                                                                                                                                                            "entropy": 0.0009007490002447472,
                                                                                                                                                                            "value": "Rio Grande do Sul"
                                                                                                                                                                          },
                                                                                                                                                                          "num_date": {
                                                                                                                                                                            "confidence": [
                                                                                                                                                                              2020.3971672988769,
                                                                                                                                                                              2020.4303278688524
                                                                                                                                                                            ],
                                                                                                                                                                            "value": 2020.4303278688524
                                                                                                                                                                          },
                                                                                                                                                                          "subclade_membership": {
                                                                                                                                                                            "value": "20B"
                                                                                                                                                                          }
                                                                                                                                                                        }
                                                                                                                                                                      },
                                                                                                                                                                      {
                                                                                                                                                                        "branch_attrs": {
                                                                                                                                                                          "mutations": {}
                                                                                                                                                                        },
                                                                                                                                                                        "children": [
                                                                                                                                                                          {
                                                                                                                                                                            "branch_attrs": {
                                                                                                                                                                              "labels": {
                                                                                                                                                                                "aa": "ORF1a: L1774I; S: W64C"
                                                                                                                                                                              },
                                                                                                                                                                              "mutations": {
                                                                                                                                                                                "ORF1a": [
                                                                                                                                                                                  "L1774I"
                                                                                                                                                                                ],
                                                                                                                                                                                "S": [
                                                                                                                                                                                  "W64C"
                                                                                                                                                                                ],
                                                                                                                                                                                "nuc": [
                                                                                                                                                                                  "C5585A",
                                                                                                                                                                                  "C10582T",
                                                                                                                                                                                  "T19989C",
                                                                                                                                                                                  "G21754T",
                                                                                                                                                                                  "A25216T"
                                                                                                                                                                                ]
                                                                                                                                                                              }
                                                                                                                                                                            },
                                                                                                                                                                            "name": "Brazil/18323CVL/2020",
                                                                                                                                                                            "node_attrs": {
                                                                                                                                                                              "author": {
                                                                                                                                                                                "author": "Sant'Anna et al.",
                                                                                                                                                                                "value": "Sant'Anna et al."
                                                                                                                                                                              },
                                                                                                                                                                              "clade_membership": {
                                                                                                                                                                                "value": "20B"
                                                                                                                                                                              },
                                                                                                                                                                              "country": {
                                                                                                                                                                                "value": "Brazil"
                                                                                                                                                                              },
                                                                                                                                                                              "div": 15,
                                                                                                                                                                              "division": {
                                                                                                                                                                                "value": "Rio Grande do Sul"
                                                                                                                                                                              },
                                                                                                                                                                              "division_exposure": {
                                                                                                                                                                                "value": "Rio Grande do Sul"
                                                                                                                                                                              },
                                                                                                                                                                              "host": {
                                                                                                                                                                                "value": "human"
                                                                                                                                                                              },
                                                                                                                                                                              "custom_location": {
                                                                                                                                                                                "confidence": {
                                                                                                                                                                                  "Rio Grande do Sul": 1.0
                                                                                                                                                                                },
                                                                                                                                                                                "entropy": -1.000088900581841e-12,
                                                                                                                                                                                "value": "Rio Grande do Sul"
                                                                                                                                                                              },
                                                                                                                                                                              "location": {
                                                                                                                                                                                "value": "S\u00e3o Sebasti\u00e3o do Ca\u00ed"
                                                                                                                                                                              },
                                                                                                                                                                              "num_date": {
                                                                                                                                                                                "confidence": [
                                                                                                                                                                                  2020.6898907103825,
                                                                                                                                                                                  2020.6898907103825
                                                                                                                                                                                ],
                                                                                                                                                                                "value": 2020.6898907103825
                                                                                                                                                                              },
                                                                                                                                                                              "originating_lab": {
                                                                                                                                                                                "value": "CENTRO DE SAUDE DR BRUNO CASSEL"
                                                                                                                                                                              },
                                                                                                                                                                              "pangolin_lineage": {
                                                                                                                                                                                "value": "B.1.1.33"
                                                                                                                                                                              },
                                                                                                                                                                              "recency": {
                                                                                                                                                                                "value": "1-2 days ago"
                                                                                                                                                                              },
                                                                                                                                                                              "regiao": {
                                                                                                                                                                                "value": "canoas"
                                                                                                                                                                              },
                                                                                                                                                                              "region": {
                                                                                                                                                                                "value": "South America"
                                                                                                                                                                              },
                                                                                                                                                                              "region_exposure": {
                                                                                                                                                                                "value": "South America"
                                                                                                                                                                              },

                                                                                                                                                                              "subclade_membership": {
                                                                                                                                                                                "value": "20B"
                                                                                                                                                                              },
                                                                                                                                                                              "submitting_lab": {
                                                                                                                                                                                "value": "epiclin"
                                                                                                                                                                              }
                                                                                                                                                                            }
                                                                                                                                                                          },
                                                                                                                                                                          {
                                                                                                                                                                            "branch_attrs": {
                                                                                                                                                                              "mutations": {}
                                                                                                                                                                            },
                                                                                                                                                                            "children": [
                                                                                                                                                                              {
                                                                                                                                                                                "branch_attrs": {
                                                                                                                                                                                  "mutations": {
                                                                                                                                                                                    "nuc": [
                                                                                                                                                                                      "G25644T"
                                                                                                                                                                                    ]
                                                                                                                                                                                  }
                                                                                                                                                                                },
                                                                                                                                                                                "children": [
                                                                                                                                                                                  {
                                                                                                                                                                                    "branch_attrs": {
                                                                                                                                                                                      "labels": {
                                                                                                                                                                                        "aa": "ORF3a: W69C, V259L; S: G1219C"
                                                                                                                                                                                      },
                                                                                                                                                                                      "mutations": {
                                                                                                                                                                                        "ORF3a": [
                                                                                                                                                                                          "W69C",
                                                                                                                                                                                          "V259L"
                                                                                                                                                                                        ],
                                                                                                                                                                                        "S": [
                                                                                                                                                                                          "G1219C"
                                                                                                                                                                                        ],
                                                                                                                                                                                        "nuc": [
                                                                                                                                                                                          "G16647T",
                                                                                                                                                                                          "G25217T",
                                                                                                                                                                                          "G25599T",
                                                                                                                                                                                          "C26013T",
                                                                                                                                                                                          "G26167C"
                                                                                                                                                                                        ]
                                                                                                                                                                                      }
                                                                                                                                                                                    },
                                                                                                                                                                                    "name": "Brazil/11305CVL/2020",
                                                                                                                                                                                    "node_attrs": {

                                                                                                                                                                                      "author": {
                                                                                                                                                                                        "author": "Sant'Anna et al.",
                                                                                                                                                                                        "value": "Sant'Anna et al."
                                                                                                                                                                                      },
                                                                                                                                                                                      "clade_membership": {
                                                                                                                                                                                        "value": "20B"
                                                                                                                                                                                      },
                                                                                                                                                                                      "country": {
                                                                                                                                                                                        "value": "Brazil"
                                                                                                                                                                                      },
                                                                                                                                                                                      "div": 16,
                                                                                                                                                                                      "division": {
                                                                                                                                                                                        "value": "Rio Grande do Sul"
                                                                                                                                                                                      },
                                                                                                                                                                                      "division_exposure": {
                                                                                                                                                                                        "value": "Rio Grande do Sul"
                                                                                                                                                                                      },
                                                                                                                                                                                      "host": {
                                                                                                                                                                                        "value": "human"
                                                                                                                                                                                      },
                                                                                                                                                                                      "custom_location": {
                                                                                                                                                                                        "confidence": {
                                                                                                                                                                                          "Rio Grande do Sul": 1.0
                                                                                                                                                                                        },
                                                                                                                                                                                        "entropy": -1.000088900581841e-12,
                                                                                                                                                                                        "value": "Rio Grande do Sul"
                                                                                                                                                                                      },
                                                                                                                                                                                      "location": {
                                                                                                                                                                                        "value": "Igrejinha"
                                                                                                                                                                                      },
                                                                                                                                                                                      "num_date": {
                                                                                                                                                                                        "confidence": [
                                                                                                                                                                                          2020.5887978142077,
                                                                                                                                                                                          2020.5887978142077
                                                                                                                                                                                        ],
                                                                                                                                                                                        "value": 2020.5887978142077
                                                                                                                                                                                      },
                                                                                                                                                                                      "originating_lab": {
                                                                                                                                                                                        "value": "Unidade Sanit\u00e1ria de Igrejinha"
                                                                                                                                                                                      },
                                                                                                                                                                                      "pangolin_lineage": {
                                                                                                                                                                                        "value": "B.1.1.33"
                                                                                                                                                                                      },
                                                                                                                                                                                      "recency": {
                                                                                                                                                                                        "value": "1-2 days ago"
                                                                                                                                                                                      },
                                                                                                                                                                                      "regiao": {
                                                                                                                                                                                        "value": "taquara"
                                                                                                                                                                                      },
                                                                                                                                                                                      "region": {
                                                                                                                                                                                        "value": "South America"
                                                                                                                                                                                      },
                                                                                                                                                                                      "region_exposure": {
                                                                                                                                                                                        "value": "South America"
                                                                                                                                                                                      },

                                                                                                                                                                                      "subclade_membership": {
                                                                                                                                                                                        "value": "20B"
                                                                                                                                                                                      },
                                                                                                                                                                                      "submitting_lab": {
                                                                                                                                                                                        "value": "epiclin"
                                                                                                                                                                                      }
                                                                                                                                                                                    }
                                                                                                                                                                                  },
                                                                                                                                                                                  {
                                                                                                                                                                                    "branch_attrs": {
                                                                                                                                                                                      "labels": {
                                                                                                                                                                                        "aa": "ORF1a: R1170L"
                                                                                                                                                                                      },
                                                                                                                                                                                      "mutations": {
                                                                                                                                                                                        "ORF1a": [
                                                                                                                                                                                          "R1170L"
                                                                                                                                                                                        ],
                                                                                                                                                                                        "nuc": [
                                                                                                                                                                                          "G3774T"
                                                                                                                                                                                        ]
                                                                                                                                                                                      }
                                                                                                                                                                                    },
                                                                                                                                                                                    "name": "Brazil/3044CVL/2020",
                                                                                                                                                                                    "node_attrs": {

                                                                                                                                                                                      "author": {
                                                                                                                                                                                        "author": "Sant'Anna et al.",
                                                                                                                                                                                        "value": "Sant'Anna et al."
                                                                                                                                                                                      },
                                                                                                                                                                                      "clade_membership": {
                                                                                                                                                                                        "value": "20B"
                                                                                                                                                                                      },
                                                                                                                                                                                      "country": {
                                                                                                                                                                                        "value": "Brazil"
                                                                                                                                                                                      },
                                                                                                                                                                                      "div": 12,
                                                                                                                                                                                      "division": {
                                                                                                                                                                                        "value": "Rio Grande do Sul"
                                                                                                                                                                                      },
                                                                                                                                                                                      "division_exposure": {
                                                                                                                                                                                        "value": "Rio Grande do Sul"
                                                                                                                                                                                      },
                                                                                                                                                                                      "host": {
                                                                                                                                                                                        "value": "human"
                                                                                                                                                                                      },
                                                                                                                                                                                      "custom_location": {
                                                                                                                                                                                        "confidence": {
                                                                                                                                                                                          "Rio Grande do Sul": 1.0
                                                                                                                                                                                        },
                                                                                                                                                                                        "entropy": -1.000088900581841e-12,
                                                                                                                                                                                        "value": "Rio Grande do Sul"
                                                                                                                                                                                      },
                                                                                                                                                                                      "location": {
                                                                                                                                                                                        "value": "Sapiranga"
                                                                                                                                                                                      },
                                                                                                                                                                                      "num_date": {
                                                                                                                                                                                        "confidence": [
                                                                                                                                                                                          2020.4658469945355,
                                                                                                                                                                                          2020.4658469945355
                                                                                                                                                                                        ],
                                                                                                                                                                                        "value": 2020.4658469945355
                                                                                                                                                                                      },
                                                                                                                                                                                      "originating_lab": {
                                                                                                                                                                                        "value": "Hospital Sapiranga"
                                                                                                                                                                                      },
                                                                                                                                                                                      "pangolin_lineage": {
                                                                                                                                                                                        "value": "B.1.1.33"
                                                                                                                                                                                      },
                                                                                                                                                                                      "recency": {
                                                                                                                                                                                        "value": "1-2 days ago"
                                                                                                                                                                                      },
                                                                                                                                                                                      "regiao": {
                                                                                                                                                                                        "value": "novo_hamburgo"
                                                                                                                                                                                      },
                                                                                                                                                                                      "region": {
                                                                                                                                                                                        "value": "South America"
                                                                                                                                                                                      },
                                                                                                                                                                                      "region_exposure": {
                                                                                                                                                                                        "value": "South America"
                                                                                                                                                                                      },

                                                                                                                                                                                      "subclade_membership": {
                                                                                                                                                                                        "value": "20B"
                                                                                                                                                                                      },
                                                                                                                                                                                      "submitting_lab": {
                                                                                                                                                                                        "value": "epiclin"
                                                                                                                                                                                      }
                                                                                                                                                                                    }
                                                                                                                                                                                  },
                                                                                                                                                                                  {
                                                                                                                                                                                    "branch_attrs": {
                                                                                                                                                                                      "mutations": {}
                                                                                                                                                                                    },
                                                                                                                                                                                    "children": [
                                                                                                                                                                                      {
                                                                                                                                                                                        "branch_attrs": {
                                                                                                                                                                                          "mutations": {
                                                                                                                                                                                            "nuc": [
                                                                                                                                                                                              "C16293T"
                                                                                                                                                                                            ]
                                                                                                                                                                                          }
                                                                                                                                                                                        },
                                                                                                                                                                                        "name": "Brazil/3794CVL/2020",
                                                                                                                                                                                        "node_attrs": {

                                                                                                                                                                                          "author": {
                                                                                                                                                                                            "author": "Sant'Anna et al.",
                                                                                                                                                                                            "value": "Sant'Anna et al."
                                                                                                                                                                                          },
                                                                                                                                                                                          "clade_membership": {
                                                                                                                                                                                            "value": "20B"
                                                                                                                                                                                          },
                                                                                                                                                                                          "country": {
                                                                                                                                                                                            "value": "Brazil"
                                                                                                                                                                                          },
                                                                                                                                                                                          "div": 12,
                                                                                                                                                                                          "division": {
                                                                                                                                                                                            "value": "Rio Grande do Sul"
                                                                                                                                                                                          },
                                                                                                                                                                                          "division_exposure": {
                                                                                                                                                                                            "value": "Rio Grande do Sul"
                                                                                                                                                                                          },
                                                                                                                                                                                          "host": {
                                                                                                                                                                                            "value": "human"
                                                                                                                                                                                          },
                                                                                                                                                                                          "custom_location": {
                                                                                                                                                                                            "confidence": {
                                                                                                                                                                                              "Rio Grande do Sul": 1.0
                                                                                                                                                                                            },
                                                                                                                                                                                            "entropy": -1.000088900581841e-12,
                                                                                                                                                                                            "value": "Rio Grande do Sul"
                                                                                                                                                                                          },
                                                                                                                                                                                          "location": {
                                                                                                                                                                                            "value": "Triunfo"
                                                                                                                                                                                          },
                                                                                                                                                                                          "num_date": {
                                                                                                                                                                                            "confidence": [
                                                                                                                                                                                              2020.4849726775956,
                                                                                                                                                                                              2020.4849726775956
                                                                                                                                                                                            ],
                                                                                                                                                                                            "value": 2020.4849726775956
                                                                                                                                                                                          },
                                                                                                                                                                                          "originating_lab": {
                                                                                                                                                                                            "value": "Centro de Especialidades Triunfo"
                                                                                                                                                                                          },
                                                                                                                                                                                          "pangolin_lineage": {
                                                                                                                                                                                            "value": "B.1.1.33"
                                                                                                                                                                                          },
                                                                                                                                                                                          "recency": {
                                                                                                                                                                                            "value": "1-2 days ago"
                                                                                                                                                                                          },
                                                                                                                                                                                          "regiao": {
                                                                                                                                                                                            "value": "canoas"
                                                                                                                                                                                          },
                                                                                                                                                                                          "region": {
                                                                                                                                                                                            "value": "South America"
                                                                                                                                                                                          },
                                                                                                                                                                                          "region_exposure": {
                                                                                                                                                                                            "value": "South America"
                                                                                                                                                                                          },

                                                                                                                                                                                          "subclade_membership": {
                                                                                                                                                                                            "value": "20B"
                                                                                                                                                                                          },
                                                                                                                                                                                          "submitting_lab": {
                                                                                                                                                                                            "value": "epiclin"
                                                                                                                                                                                          }
                                                                                                                                                                                        }
                                                                                                                                                                                      },
                                                                                                                                                                                      {
                                                                                                                                                                                        "branch_attrs": {
                                                                                                                                                                                          "mutations": {}
                                                                                                                                                                                        },
                                                                                                                                                                                        "children": [
                                                                                                                                                                                          {
                                                                                                                                                                                            "branch_attrs": {
                                                                                                                                                                                              "mutations": {}
                                                                                                                                                                                            },
                                                                                                                                                                                            "name": "Brazil/2539CVL/2020",
                                                                                                                                                                                            "node_attrs": {

                                                                                                                                                                                              "author": {
                                                                                                                                                                                                "author": "Sant'Anna et al.",
                                                                                                                                                                                                "value": "Sant'Anna et al."
                                                                                                                                                                                              },
                                                                                                                                                                                              "clade_membership": {
                                                                                                                                                                                                "value": "20B"
                                                                                                                                                                                              },
                                                                                                                                                                                              "country": {
                                                                                                                                                                                                "value": "Brazil"
                                                                                                                                                                                              },
                                                                                                                                                                                              "div": 11,
                                                                                                                                                                                              "division": {
                                                                                                                                                                                                "value": "Rio Grande do Sul"
                                                                                                                                                                                              },
                                                                                                                                                                                              "division_exposure": {
                                                                                                                                                                                                "value": "Rio Grande do Sul"
                                                                                                                                                                                              },
                                                                                                                                                                                              "host": {
                                                                                                                                                                                                "value": "human"
                                                                                                                                                                                              },
                                                                                                                                                                                              "custom_location": {
                                                                                                                                                                                                "confidence": {
                                                                                                                                                                                                  "Rio Grande do Sul": 0.9999999999999999
                                                                                                                                                                                                },
                                                                                                                                                                                                "entropy": -9.99866855976916e-13,
                                                                                                                                                                                                "value": "Rio Grande do Sul"
                                                                                                                                                                                              },
                                                                                                                                                                                              "location": {
                                                                                                                                                                                                "value": "Rolante"
                                                                                                                                                                                              },
                                                                                                                                                                                              "num_date": {
                                                                                                                                                                                                "confidence": [
                                                                                                                                                                                                  2020.457650273224,
                                                                                                                                                                                                  2020.457650273224
                                                                                                                                                                                                ],
                                                                                                                                                                                                "value": 2020.457650273224
                                                                                                                                                                                              },
                                                                                                                                                                                              "originating_lab": {
                                                                                                                                                                                                "value": "Hospital Sapiranga"
                                                                                                                                                                                              },
                                                                                                                                                                                              "pangolin_lineage": {
                                                                                                                                                                                                "value": "B.1.1.33"
                                                                                                                                                                                              },
                                                                                                                                                                                              "recency": {
                                                                                                                                                                                                "value": "1-2 days ago"
                                                                                                                                                                                              },
                                                                                                                                                                                              "regiao": {
                                                                                                                                                                                                "value": "taquara"
                                                                                                                                                                                              },
                                                                                                                                                                                              "region": {
                                                                                                                                                                                                "value": "South America"
                                                                                                                                                                                              },
                                                                                                                                                                                              "region_exposure": {
                                                                                                                                                                                                "value": "South America"
                                                                                                                                                                                              },

                                                                                                                                                                                              "subclade_membership": {
                                                                                                                                                                                                "value": "20B"
                                                                                                                                                                                              },
                                                                                                                                                                                              "submitting_lab": {
                                                                                                                                                                                                "value": "epiclin"
                                                                                                                                                                                              }
                                                                                                                                                                                            }
                                                                                                                                                                                          },
                                                                                                                                                                                          {
                                                                                                                                                                                            "branch_attrs": {
                                                                                                                                                                                              "labels": {
                                                                                                                                                                                                "aa": "ORF1a: Q314K"
                                                                                                                                                                                              },
                                                                                                                                                                                              "mutations": {
                                                                                                                                                                                                "ORF1a": [
                                                                                                                                                                                                  "Q314K"
                                                                                                                                                                                                ],
                                                                                                                                                                                                "nuc": [
                                                                                                                                                                                                  "C1205A",
                                                                                                                                                                                                  "A1255G"
                                                                                                                                                                                                ]
                                                                                                                                                                                              }
                                                                                                                                                                                            },
                                                                                                                                                                                            "children": [
                                                                                                                                                                                              {
                                                                                                                                                                                                "branch_attrs": {
                                                                                                                                                                                                  "mutations": {}
                                                                                                                                                                                                },
                                                                                                                                                                                                "name": "Brazil/20190CVL/2020",
                                                                                                                                                                                                "node_attrs": {

                                                                                                                                                                                                  "author": {
                                                                                                                                                                                                    "author": "Sant'Anna et al.",
                                                                                                                                                                                                    "value": "Sant'Anna et al."
                                                                                                                                                                                                  },
                                                                                                                                                                                                  "clade_membership": {
                                                                                                                                                                                                    "value": "20B"
                                                                                                                                                                                                  },
                                                                                                                                                                                                  "country": {
                                                                                                                                                                                                    "value": "Brazil"
                                                                                                                                                                                                  },
                                                                                                                                                                                                  "div": 13,
                                                                                                                                                                                                  "division": {
                                                                                                                                                                                                    "value": "Rio Grande do Sul"
                                                                                                                                                                                                  },
                                                                                                                                                                                                  "division_exposure": {
                                                                                                                                                                                                    "value": "Rio Grande do Sul"
                                                                                                                                                                                                  },
                                                                                                                                                                                                  "host": {
                                                                                                                                                                                                    "value": "human"
                                                                                                                                                                                                  },
                                                                                                                                                                                                  "custom_location": {
                                                                                                                                                                                                    "confidence": {
                                                                                                                                                                                                      "Rio Grande do Sul": 1.0
                                                                                                                                                                                                    },
                                                                                                                                                                                                    "entropy": -1.000088900581841e-12,
                                                                                                                                                                                                    "value": "Rio Grande do Sul"
                                                                                                                                                                                                  },
                                                                                                                                                                                                  "location": {
                                                                                                                                                                                                    "value": "Parob\u00e9"
                                                                                                                                                                                                  },
                                                                                                                                                                                                  "num_date": {
                                                                                                                                                                                                    "confidence": [
                                                                                                                                                                                                      2020.73087431694,
                                                                                                                                                                                                      2020.73087431694
                                                                                                                                                                                                    ],
                                                                                                                                                                                                    "value": 2020.73087431694
                                                                                                                                                                                                  },
                                                                                                                                                                                                  "originating_lab": {
                                                                                                                                                                                                    "value": "HOSPITAL SAO FRANCISCO DE ASSIS"
                                                                                                                                                                                                  },
                                                                                                                                                                                                  "pangolin_lineage": {
                                                                                                                                                                                                    "value": "B.1.1.33"
                                                                                                                                                                                                  },
                                                                                                                                                                                                  "recency": {
                                                                                                                                                                                                    "value": "1-2 days ago"
                                                                                                                                                                                                  },
                                                                                                                                                                                                  "regiao": {
                                                                                                                                                                                                    "value": "taquara"
                                                                                                                                                                                                  },
                                                                                                                                                                                                  "region": {
                                                                                                                                                                                                    "value": "South America"
                                                                                                                                                                                                  },
                                                                                                                                                                                                  "region_exposure": {
                                                                                                                                                                                                    "value": "South America"
                                                                                                                                                                                                  },

                                                                                                                                                                                                  "subclade_membership": {
                                                                                                                                                                                                    "value": "20B"
                                                                                                                                                                                                  },
                                                                                                                                                                                                  "submitting_lab": {
                                                                                                                                                                                                    "value": "epiclin"
                                                                                                                                                                                                  }
                                                                                                                                                                                                }
                                                                                                                                                                                              },
                                                                                                                                                                                              {
                                                                                                                                                                                                "branch_attrs": {
                                                                                                                                                                                                  "labels": {
                                                                                                                                                                                                    "aa": "ORF1a: L3808F"
                                                                                                                                                                                                  },
                                                                                                                                                                                                  "mutations": {
                                                                                                                                                                                                    "ORF1a": [
                                                                                                                                                                                                      "L3808F"
                                                                                                                                                                                                    ],
                                                                                                                                                                                                    "nuc": [
                                                                                                                                                                                                      "A2104G",
                                                                                                                                                                                                      "C11687T"
                                                                                                                                                                                                    ]
                                                                                                                                                                                                  }
                                                                                                                                                                                                },
                                                                                                                                                                                                "name": "Brazil/19858CVL/2020",
                                                                                                                                                                                                "node_attrs": {

                                                                                                                                                                                                  "author": {
                                                                                                                                                                                                    "author": "Sant'Anna et al.",
                                                                                                                                                                                                    "value": "Sant'Anna et al."
                                                                                                                                                                                                  },
                                                                                                                                                                                                  "clade_membership": {
                                                                                                                                                                                                    "value": "20B"
                                                                                                                                                                                                  },
                                                                                                                                                                                                  "country": {
                                                                                                                                                                                                    "value": "Brazil"
                                                                                                                                                                                                  },
                                                                                                                                                                                                  "div": 15,
                                                                                                                                                                                                  "division": {
                                                                                                                                                                                                    "value": "Rio Grande do Sul"
                                                                                                                                                                                                  },
                                                                                                                                                                                                  "division_exposure": {
                                                                                                                                                                                                    "value": "Rio Grande do Sul"
                                                                                                                                                                                                  },
                                                                                                                                                                                                  "host": {
                                                                                                                                                                                                    "value": "human"
                                                                                                                                                                                                  },
                                                                                                                                                                                                  "custom_location": {
                                                                                                                                                                                                    "confidence": {
                                                                                                                                                                                                      "Rio Grande do Sul": 1.0
                                                                                                                                                                                                    },
                                                                                                                                                                                                    "entropy": -1.000088900581841e-12,
                                                                                                                                                                                                    "value": "Rio Grande do Sul"
                                                                                                                                                                                                  },
                                                                                                                                                                                                  "location": {
                                                                                                                                                                                                    "value": "Sapiranga"
                                                                                                                                                                                                  },
                                                                                                                                                                                                  "num_date": {
                                                                                                                                                                                                    "confidence": [
                                                                                                                                                                                                      2020.7226775956285,
                                                                                                                                                                                                      2020.7226775956285
                                                                                                                                                                                                    ],
                                                                                                                                                                                                    "value": 2020.7226775956285
                                                                                                                                                                                                  },
                                                                                                                                                                                                  "originating_lab": {
                                                                                                                                                                                                    "value": "Centro de Refer\u00eancia em S\u00edndromes Gripais"
                                                                                                                                                                                                  },
                                                                                                                                                                                                  "pangolin_lineage": {
                                                                                                                                                                                                    "value": "B.1.1.33"
                                                                                                                                                                                                  },
                                                                                                                                                                                                  "recency": {
                                                                                                                                                                                                    "value": "1-2 days ago"
                                                                                                                                                                                                  },
                                                                                                                                                                                                  "regiao": {
                                                                                                                                                                                                    "value": "novo_hamburgo"
                                                                                                                                                                                                  },
                                                                                                                                                                                                  "region": {
                                                                                                                                                                                                    "value": "South America"
                                                                                                                                                                                                  },
                                                                                                                                                                                                  "region_exposure": {
                                                                                                                                                                                                    "value": "South America"
                                                                                                                                                                                                  },

                                                                                                                                                                                                  "subclade_membership": {
                                                                                                                                                                                                    "value": "20B"
                                                                                                                                                                                                  },
                                                                                                                                                                                                  "submitting_lab": {
                                                                                                                                                                                                    "value": "epiclin"
                                                                                                                                                                                                  }
                                                                                                                                                                                                }
                                                                                                                                                                                              }
                                                                                                                                                                                            ],
                                                                                                                                                                                            "name": "NODE_0003909",
                                                                                                                                                                                            "node_attrs": {
                                                                                                                                                                                              "clade_membership": {
                                                                                                                                                                                                "value": "20B"
                                                                                                                                                                                              },
                                                                                                                                                                                              "div": 13,
                                                                                                                                                                                              "custom_location": {
                                                                                                                                                                                                "confidence": {
                                                                                                                                                                                                  "Rio Grande do Sul": 0.9992275185843105
                                                                                                                                                                                                },
                                                                                                                                                                                                "entropy": 0.006315539200048308,
                                                                                                                                                                                                "value": "Rio Grande do Sul"
                                                                                                                                                                                              },
                                                                                                                                                                                              "num_date": {
                                                                                                                                                                                                "confidence": [
                                                                                                                                                                                                  2020.5329644616054,
                                                                                                                                                                                                  2020.712838597466
                                                                                                                                                                                                ],
                                                                                                                                                                                                "value": 2020.670649804801
                                                                                                                                                                                              },
                                                                                                                                                                                              "subclade_membership": {
                                                                                                                                                                                                "value": "20B"
                                                                                                                                                                                              }
                                                                                                                                                                                            }
                                                                                                                                                                                          }
                                                                                                                                                                                        ],
                                                                                                                                                                                        "name": "NODE_0002739",
                                                                                                                                                                                        "node_attrs": {
                                                                                                                                                                                          "clade_membership": {
                                                                                                                                                                                            "value": "20B"
                                                                                                                                                                                          },
                                                                                                                                                                                          "div": 11,
                                                                                                                                                                                          "custom_location": {
                                                                                                                                                                                            "confidence": {
                                                                                                                                                                                              "Rio Grande do Sul": 0.9991664598404921
                                                                                                                                                                                            },
                                                                                                                                                                                            "entropy": 0.00675102870069136,
                                                                                                                                                                                            "value": "Rio Grande do Sul"
                                                                                                                                                                                          },
                                                                                                                                                                                          "num_date": {
                                                                                                                                                                                            "confidence": [
                                                                                                                                                                                              2020.4358026972473,
                                                                                                                                                                                              2020.457650273224
                                                                                                                                                                                            ],
                                                                                                                                                                                            "value": 2020.457650273224
                                                                                                                                                                                          },
                                                                                                                                                                                          "subclade_membership": {
                                                                                                                                                                                            "value": "20B"
                                                                                                                                                                                          }
                                                                                                                                                                                        }
                                                                                                                                                                                      }
                                                                                                                                                                                    ],
                                                                                                                                                                                    "name": "NODE_0002738",
                                                                                                                                                                                    "node_attrs": {
                                                                                                                                                                                      "clade_membership": {
                                                                                                                                                                                        "value": "20B"
                                                                                                                                                                                      },
                                                                                                                                                                                      "div": 11,
                                                                                                                                                                                      "custom_location": {
                                                                                                                                                                                        "confidence": {
                                                                                                                                                                                          "Rio Grande do Sul": 0.9992206920769688
                                                                                                                                                                                        },
                                                                                                                                                                                        "entropy": 0.006364456302105384,
                                                                                                                                                                                        "value": "Rio Grande do Sul"
                                                                                                                                                                                      },
                                                                                                                                                                                      "num_date": {
                                                                                                                                                                                        "confidence": [
                                                                                                                                                                                          2020.4162618094078,
                                                                                                                                                                                          2020.45525049645
                                                                                                                                                                                        ],
                                                                                                                                                                                        "value": 2020.4408518358052
                                                                                                                                                                                      },
                                                                                                                                                                                      "subclade_membership": {
                                                                                                                                                                                        "value": "20B"
                                                                                                                                                                                      }
                                                                                                                                                                                    }
                                                                                                                                                                                  }
                                                                                                                                                                                ],
                                                                                                                                                                                "name": "NODE_0003905",
                                                                                                                                                                                "node_attrs": {
                                                                                                                                                                                  "clade_membership": {
                                                                                                                                                                                    "value": "20B"
                                                                                                                                                                                  },
                                                                                                                                                                                  "div": 11,
                                                                                                                                                                                  "custom_location": {
                                                                                                                                                                                    "confidence": {
                                                                                                                                                                                      "Rio Grande do Sul": 0.9999197401499851
                                                                                                                                                                                    },
                                                                                                                                                                                    "entropy": 0.000837210309626362,
                                                                                                                                                                                    "value": "Rio Grande do Sul"
                                                                                                                                                                                  },
                                                                                                                                                                                  "num_date": {
                                                                                                                                                                                    "confidence": [
                                                                                                                                                                                      2020.401304711374,
                                                                                                                                                                                      2020.448677877664
                                                                                                                                                                                    ],
                                                                                                                                                                                    "value": 2020.4247401751318
                                                                                                                                                                                  },
                                                                                                                                                                                  "subclade_membership": {
                                                                                                                                                                                    "value": "20B"
                                                                                                                                                                                  }
                                                                                                                                                                                }
                                                                                                                                                                              },
                                                                                                                                                                              {
                                                                                                                                                                                "branch_attrs": {
                                                                                                                                                                                  "mutations": {}
                                                                                                                                                                                },
                                                                                                                                                                                "children": [
                                                                                                                                                                                  {
                                                                                                                                                                                    "branch_attrs": {
                                                                                                                                                                                      "mutations": {
                                                                                                                                                                                        "nuc": [
                                                                                                                                                                                          "G922A"
                                                                                                                                                                                        ]
                                                                                                                                                                                      }
                                                                                                                                                                                    },
                                                                                                                                                                                    "children": [
                                                                                                                                                                                      {
                                                                                                                                                                                        "branch_attrs": {
                                                                                                                                                                                          "mutations": {}
                                                                                                                                                                                        },
                                                                                                                                                                                        "name": "Brazil/2006CVL/2020",
                                                                                                                                                                                        "node_attrs": {

                                                                                                                                                                                          "author": {
                                                                                                                                                                                            "author": "Sant'Anna et al.",
                                                                                                                                                                                            "value": "Sant'Anna et al."
                                                                                                                                                                                          },
                                                                                                                                                                                          "clade_membership": {
                                                                                                                                                                                            "value": "20B"
                                                                                                                                                                                          },
                                                                                                                                                                                          "country": {
                                                                                                                                                                                            "value": "Brazil"
                                                                                                                                                                                          },
                                                                                                                                                                                          "div": 11,
                                                                                                                                                                                          "division": {
                                                                                                                                                                                            "value": "Rio Grande do Sul"
                                                                                                                                                                                          },
                                                                                                                                                                                          "division_exposure": {
                                                                                                                                                                                            "value": "Rio Grande do Sul"
                                                                                                                                                                                          },
                                                                                                                                                                                          "host": {
                                                                                                                                                                                            "value": "human"
                                                                                                                                                                                          },
                                                                                                                                                                                          "custom_location": {
                                                                                                                                                                                            "confidence": {
                                                                                                                                                                                              "Rio Grande do Sul": 1.0
                                                                                                                                                                                            },
                                                                                                                                                                                            "entropy": -1.000088900581841e-12,
                                                                                                                                                                                            "value": "Rio Grande do Sul"
                                                                                                                                                                                          },
                                                                                                                                                                                          "location": {
                                                                                                                                                                                            "value": "S\u00e3o Leopoldo"
                                                                                                                                                                                          },
                                                                                                                                                                                          "num_date": {
                                                                                                                                                                                            "confidence": [
                                                                                                                                                                                              2020.4494535519125,
                                                                                                                                                                                              2020.4494535519125
                                                                                                                                                                                            ],
                                                                                                                                                                                            "value": 2020.4494535519125
                                                                                                                                                                                          },
                                                                                                                                                                                          "originating_lab": {
                                                                                                                                                                                            "value": "Funda\u00e7\u00e3o de Sa\u00fade P\u00fablica de Novo Hamburgo"
                                                                                                                                                                                          },
                                                                                                                                                                                          "pangolin_lineage": {
                                                                                                                                                                                            "value": "B.1.1.33"
                                                                                                                                                                                          },
                                                                                                                                                                                          "recency": {
                                                                                                                                                                                            "value": "1-2 days ago"
                                                                                                                                                                                          },
                                                                                                                                                                                          "regiao": {
                                                                                                                                                                                            "value": "novo_hamburgo"
                                                                                                                                                                                          },
                                                                                                                                                                                          "region": {
                                                                                                                                                                                            "value": "South America"
                                                                                                                                                                                          },
                                                                                                                                                                                          "region_exposure": {
                                                                                                                                                                                            "value": "South America"
                                                                                                                                                                                          },

                                                                                                                                                                                          "subclade_membership": {
                                                                                                                                                                                            "value": "20B"
                                                                                                                                                                                          },
                                                                                                                                                                                          "submitting_lab": {
                                                                                                                                                                                            "value": "epiclin"
                                                                                                                                                                                          }
                                                                                                                                                                                        }
                                                                                                                                                                                      },
                                                                                                                                                                                      {
                                                                                                                                                                                        "branch_attrs": {
                                                                                                                                                                                          "mutations": {}
                                                                                                                                                                                        },
                                                                                                                                                                                        "name": "Brazil/1740CVL/2020",
                                                                                                                                                                                        "node_attrs": {

                                                                                                                                                                                          "author": {
                                                                                                                                                                                            "author": "Sant'Anna et al.",
                                                                                                                                                                                            "value": "Sant'Anna et al."
                                                                                                                                                                                          },
                                                                                                                                                                                          "clade_membership": {
                                                                                                                                                                                            "value": "20B"
                                                                                                                                                                                          },
                                                                                                                                                                                          "country": {
                                                                                                                                                                                            "value": "Brazil"
                                                                                                                                                                                          },
                                                                                                                                                                                          "div": 11,
                                                                                                                                                                                          "division": {
                                                                                                                                                                                            "value": "Rio Grande do Sul"
                                                                                                                                                                                          },
                                                                                                                                                                                          "division_exposure": {
                                                                                                                                                                                            "value": "Rio Grande do Sul"
                                                                                                                                                                                          },
                                                                                                                                                                                          "host": {
                                                                                                                                                                                            "value": "human"
                                                                                                                                                                                          },
                                                                                                                                                                                          "custom_location": {
                                                                                                                                                                                            "confidence": {
                                                                                                                                                                                              "Rio Grande do Sul": 1.0
                                                                                                                                                                                            },
                                                                                                                                                                                            "entropy": -1.000088900581841e-12,
                                                                                                                                                                                            "value": "Rio Grande do Sul"
                                                                                                                                                                                          },
                                                                                                                                                                                          "location": {
                                                                                                                                                                                            "value": "Porto Alegre"
                                                                                                                                                                                          },
                                                                                                                                                                                          "num_date": {
                                                                                                                                                                                            "confidence": [
                                                                                                                                                                                              2020.4439890710382,
                                                                                                                                                                                              2020.4439890710382
                                                                                                                                                                                            ],
                                                                                                                                                                                            "value": 2020.4439890710382
                                                                                                                                                                                          },
                                                                                                                                                                                          "originating_lab": {
                                                                                                                                                                                            "value": "Funda\u00e7\u00e3o de Sa\u00fade P\u00fablica de Novo Hamburgo"
                                                                                                                                                                                          },
                                                                                                                                                                                          "pangolin_lineage": {
                                                                                                                                                                                            "value": "B.1.1.33"
                                                                                                                                                                                          },
                                                                                                                                                                                          "recency": {
                                                                                                                                                                                            "value": "1-2 days ago"
                                                                                                                                                                                          },
                                                                                                                                                                                          "regiao": {
                                                                                                                                                                                            "value": "porto_alegre"
                                                                                                                                                                                          },
                                                                                                                                                                                          "region": {
                                                                                                                                                                                            "value": "South America"
                                                                                                                                                                                          },
                                                                                                                                                                                          "region_exposure": {
                                                                                                                                                                                            "value": "South America"
                                                                                                                                                                                          },

                                                                                                                                                                                          "subclade_membership": {
                                                                                                                                                                                            "value": "20B"
                                                                                                                                                                                          },
                                                                                                                                                                                          "submitting_lab": {
                                                                                                                                                                                            "value": "epiclin"
                                                                                                                                                                                          }
                                                                                                                                                                                        }
                                                                                                                                                                                      }
                                                                                                                                                                                    ],
                                                                                                                                                                                    "name": "NODE_0003949",
                                                                                                                                                                                    "node_attrs": {
                                                                                                                                                                                      "clade_membership": {
                                                                                                                                                                                        "value": "20B"
                                                                                                                                                                                      },
                                                                                                                                                                                      "div": 11,
                                                                                                                                                                                      "custom_location": {
                                                                                                                                                                                        "confidence": {
                                                                                                                                                                                          "Rio Grande do Sul": 0.9992202413570893
                                                                                                                                                                                        },
                                                                                                                                                                                        "entropy": 0.006367687436792982,
                                                                                                                                                                                        "value": "Rio Grande do Sul"
                                                                                                                                                                                      },
                                                                                                                                                                                      "num_date": {
                                                                                                                                                                                        "confidence": [
                                                                                                                                                                                          2020.417907137226,
                                                                                                                                                                                          2020.4439890710382
                                                                                                                                                                                        ],
                                                                                                                                                                                        "value": 2020.4439890710382
                                                                                                                                                                                      },
                                                                                                                                                                                      "subclade_membership": {
                                                                                                                                                                                        "value": "20B"
                                                                                                                                                                                      }
                                                                                                                                                                                    }
                                                                                                                                                                                  },
                                                                                                                                                                                  {
                                                                                                                                                                                    "branch_attrs": {
                                                                                                                                                                                      "mutations": {}
                                                                                                                                                                                    },
                                                                                                                                                                                    "children": [
                                                                                                                                                                                      {
                                                                                                                                                                                        "branch_attrs": {
                                                                                                                                                                                          "labels": {
                                                                                                                                                                                            "aa": "ORF1a: M2796I, F3770L; ORF1b: P1095S; S: Q607H"
                                                                                                                                                                                          },
                                                                                                                                                                                          "mutations": {
                                                                                                                                                                                            "ORF1a": [
                                                                                                                                                                                              "M2796I",
                                                                                                                                                                                              "F3770L"
                                                                                                                                                                                            ],
                                                                                                                                                                                            "ORF1b": [
                                                                                                                                                                                              "P1095S"
                                                                                                                                                                                            ],
                                                                                                                                                                                            "S": [
                                                                                                                                                                                              "Q607H"
                                                                                                                                                                                            ],
                                                                                                                                                                                            "nuc": [
                                                                                                                                                                                              "G8653T",
                                                                                                                                                                                              "T11573C",
                                                                                                                                                                                              "C15540T",
                                                                                                                                                                                              "C16750T",
                                                                                                                                                                                              "G23383T",
                                                                                                                                                                                              "C25587T"
                                                                                                                                                                                            ]
                                                                                                                                                                                          }
                                                                                                                                                                                        },
                                                                                                                                                                                        "children": [
                                                                                                                                                                                          {
                                                                                                                                                                                            "branch_attrs": {
                                                                                                                                                                                              "labels": {
                                                                                                                                                                                                "aa": "S: V1104L"
                                                                                                                                                                                              },
                                                                                                                                                                                              "mutations": {
                                                                                                                                                                                                "S": [
                                                                                                                                                                                                  "V1104L"
                                                                                                                                                                                                ],
                                                                                                                                                                                                "nuc": [
                                                                                                                                                                                                  "G24872C"
                                                                                                                                                                                                ]
                                                                                                                                                                                              }
                                                                                                                                                                                            },
                                                                                                                                                                                            "name": "Brazil/27684CVL/2020",
                                                                                                                                                                                            "node_attrs": {

                                                                                                                                                                                              "author": {
                                                                                                                                                                                                "author": "Sant'Anna et al.",
                                                                                                                                                                                                "value": "Sant'Anna et al."
                                                                                                                                                                                              },
                                                                                                                                                                                              "clade_membership": {
                                                                                                                                                                                                "value": "20B"
                                                                                                                                                                                              },
                                                                                                                                                                                              "country": {
                                                                                                                                                                                                "value": "Brazil"
                                                                                                                                                                                              },
                                                                                                                                                                                              "div": 17,
                                                                                                                                                                                              "division": {
                                                                                                                                                                                                "value": "Rio Grande do Sul"
                                                                                                                                                                                              },
                                                                                                                                                                                              "division_exposure": {
                                                                                                                                                                                                "value": "Rio Grande do Sul"
                                                                                                                                                                                              },
                                                                                                                                                                                              "host": {
                                                                                                                                                                                                "value": "human"
                                                                                                                                                                                              },
                                                                                                                                                                                              "custom_location": {
                                                                                                                                                                                                "confidence": {
                                                                                                                                                                                                  "Rio Grande do Sul": 0.9999999999999999
                                                                                                                                                                                                },
                                                                                                                                                                                                "entropy": -9.99866855976916e-13,
                                                                                                                                                                                                "value": "Rio Grande do Sul"
                                                                                                                                                                                              },
                                                                                                                                                                                              "location": {
                                                                                                                                                                                                "value": "Novo Hamburgo"
                                                                                                                                                                                              },
                                                                                                                                                                                              "num_date": {
                                                                                                                                                                                                "confidence": [
                                                                                                                                                                                                  2020.8346994535518,
                                                                                                                                                                                                  2020.8346994535518
                                                                                                                                                                                                ],
                                                                                                                                                                                                "value": 2020.8346994535518
                                                                                                                                                                                              },
                                                                                                                                                                                              "originating_lab": {
                                                                                                                                                                                                "value": "FUNDACAO DE SAUDE PUBLICA DE NOVO HAMBURGO FSNH"
                                                                                                                                                                                              },
                                                                                                                                                                                              "pangolin_lineage": {
                                                                                                                                                                                                "value": "B.1.1.33"
                                                                                                                                                                                              },
                                                                                                                                                                                              "recency": {
                                                                                                                                                                                                "value": "1-2 days ago"
                                                                                                                                                                                              },
                                                                                                                                                                                              "regiao": {
                                                                                                                                                                                                "value": "novo_hamburgo"
                                                                                                                                                                                              },
                                                                                                                                                                                              "region": {
                                                                                                                                                                                                "value": "South America"
                                                                                                                                                                                              },
                                                                                                                                                                                              "region_exposure": {
                                                                                                                                                                                                "value": "South America"
                                                                                                                                                                                              },

                                                                                                                                                                                              "subclade_membership": {
                                                                                                                                                                                                "value": "20B"
                                                                                                                                                                                              },
                                                                                                                                                                                              "submitting_lab": {
                                                                                                                                                                                                "value": "epiclin"
                                                                                                                                                                                              }
                                                                                                                                                                                            }
                                                                                                                                                                                          },
                                                                                                                                                                                          {
                                                                                                                                                                                            "branch_attrs": {
                                                                                                                                                                                              "labels": {
                                                                                                                                                                                                "aa": "ORF1a: K2761N; ORF6: F2X, *62X; S: H49Y"
                                                                                                                                                                                              },
                                                                                                                                                                                              "mutations": {
                                                                                                                                                                                                "ORF1a": [
                                                                                                                                                                                                  "K2761N"
                                                                                                                                                                                                ],
                                                                                                                                                                                                "ORF6": [
                                                                                                                                                                                                  "F2X",
                                                                                                                                                                                                  "*62X"
                                                                                                                                                                                                ],
                                                                                                                                                                                                "S": [
                                                                                                                                                                                                  "H49Y"
                                                                                                                                                                                                ],
                                                                                                                                                                                                "nuc": [
                                                                                                                                                                                                  "G8548T",
                                                                                                                                                                                                  "C12005T",
                                                                                                                                                                                                  "C21707T",
                                                                                                                                                                                                  "T27205-"
                                                                                                                                                                                                ]
                                                                                                                                                                                              }
                                                                                                                                                                                            },
                                                                                                                                                                                            "children": [
                                                                                                                                                                                              {
                                                                                                                                                                                                "branch_attrs": {
                                                                                                                                                                                                  "mutations": {
                                                                                                                                                                                                    "nuc": [
                                                                                                                                                                                                      "C19524T"
                                                                                                                                                                                                    ]
                                                                                                                                                                                                  }
                                                                                                                                                                                                },
                                                                                                                                                                                                "name": "Brazil/RS-00621/2020",
                                                                                                                                                                                                "node_attrs": {

                                                                                                                                                                                                  "author": {
                                                                                                                                                                                                    "author": "Felipe Benites et al",
                                                                                                                                                                                                    "value": "Felipe Benites et al"
                                                                                                                                                                                                  },
                                                                                                                                                                                                  "clade_membership": {
                                                                                                                                                                                                    "value": "20B"
                                                                                                                                                                                                  },
                                                                                                                                                                                                  "country": {
                                                                                                                                                                                                    "value": "Brazil"
                                                                                                                                                                                                  },
                                                                                                                                                                                                  "div": 20,
                                                                                                                                                                                                  "division": {
                                                                                                                                                                                                    "value": "Rio Grande do Sul"
                                                                                                                                                                                                  },
                                                                                                                                                                                                  "division_exposure": {
                                                                                                                                                                                                    "value": "Rio Grande do Sul"
                                                                                                                                                                                                  },
                                                                                                                                                                                                  "gisaid_epi_isl": {
                                                                                                                                                                                                    "value": "EPI_ISL_779157"
                                                                                                                                                                                                  },
                                                                                                                                                                                                  "host": {
                                                                                                                                                                                                    "value": "Human"
                                                                                                                                                                                                  },
                                                                                                                                                                                                  "custom_location": {
                                                                                                                                                                                                    "confidence": {
                                                                                                                                                                                                      "Rio Grande do Sul": 1.0
                                                                                                                                                                                                    },
                                                                                                                                                                                                    "entropy": -1.000088900581841e-12,
                                                                                                                                                                                                    "value": "Rio Grande do Sul"
                                                                                                                                                                                                  },
                                                                                                                                                                                                  "location": {
                                                                                                                                                                                                    "value": "Taquara"
                                                                                                                                                                                                  },
                                                                                                                                                                                                  "num_date": {
                                                                                                                                                                                                    "confidence": [
                                                                                                                                                                                                      2020.8975409836066,
                                                                                                                                                                                                      2020.8975409836066
                                                                                                                                                                                                    ],
                                                                                                                                                                                                    "value": 2020.8975409836066
                                                                                                                                                                                                  },
                                                                                                                                                                                                  "originating_lab": {
                                                                                                                                                                                                    "value": "Laborat\u00f3rio de Microbiologia Molecular - Universidade FEEVALE"
                                                                                                                                                                                                  },
                                                                                                                                                                                                  "pangolin_lineage": {
                                                                                                                                                                                                    "value": "B.1.1.33"
                                                                                                                                                                                                  },
                                                                                                                                                                                                  "recency": {
                                                                                                                                                                                                    "value": "Older"
                                                                                                                                                                                                  },
                                                                                                                                                                                                  "region": {
                                                                                                                                                                                                    "value": "South America"
                                                                                                                                                                                                  },
                                                                                                                                                                                                  "region_exposure": {
                                                                                                                                                                                                    "value": "South America"
                                                                                                                                                                                                  },

                                                                                                                                                                                                  "subclade_membership": {
                                                                                                                                                                                                    "value": "20B"
                                                                                                                                                                                                  },
                                                                                                                                                                                                  "submitting_lab": {
                                                                                                                                                                                                    "value": "Bioinformatics Laboratory / LNCC"
                                                                                                                                                                                                  },
                                                                                                                                                                                                  "url": "https://www.gisaid.org"
                                                                                                                                                                                                }
                                                                                                                                                                                              },
                                                                                                                                                                                              {
                                                                                                                                                                                                "branch_attrs": {
                                                                                                                                                                                                  "mutations": {}
                                                                                                                                                                                                },
                                                                                                                                                                                                "children": [
                                                                                                                                                                                                  {
                                                                                                                                                                                                    "branch_attrs": {
                                                                                                                                                                                                      "mutations": {}
                                                                                                                                                                                                    },
                                                                                                                                                                                                    "name": "Brazil/RS-00671/2020",
                                                                                                                                                                                                    "node_attrs": {

                                                                                                                                                                                                      "author": {
                                                                                                                                                                                                        "author": "Felipe Benites et al",
                                                                                                                                                                                                        "value": "Felipe Benites et al"
                                                                                                                                                                                                      },
                                                                                                                                                                                                      "clade_membership": {
                                                                                                                                                                                                        "value": "20B"
                                                                                                                                                                                                      },
                                                                                                                                                                                                      "country": {
                                                                                                                                                                                                        "value": "Brazil"
                                                                                                                                                                                                      },
                                                                                                                                                                                                      "div": 19,
                                                                                                                                                                                                      "division": {
                                                                                                                                                                                                        "value": "Rio Grande do Sul"
                                                                                                                                                                                                      },
                                                                                                                                                                                                      "division_exposure": {
                                                                                                                                                                                                        "value": "Rio Grande do Sul"
                                                                                                                                                                                                      },
                                                                                                                                                                                                      "gisaid_epi_isl": {
                                                                                                                                                                                                        "value": "EPI_ISL_779164"
                                                                                                                                                                                                      },
                                                                                                                                                                                                      "host": {
                                                                                                                                                                                                        "value": "Human"
                                                                                                                                                                                                      },
                                                                                                                                                                                                      "custom_location": {
                                                                                                                                                                                                        "confidence": {
                                                                                                                                                                                                          "Rio Grande do Sul": 1.0
                                                                                                                                                                                                        },
                                                                                                                                                                                                        "entropy": -1.000088900581841e-12,
                                                                                                                                                                                                        "value": "Rio Grande do Sul"
                                                                                                                                                                                                      },
                                                                                                                                                                                                      "location": {
                                                                                                                                                                                                        "value": "Taquara"
                                                                                                                                                                                                      },
                                                                                                                                                                                                      "num_date": {
                                                                                                                                                                                                        "confidence": [
                                                                                                                                                                                                          2020.9030054644809,
                                                                                                                                                                                                          2020.9030054644809
                                                                                                                                                                                                        ],
                                                                                                                                                                                                        "value": 2020.9030054644809
                                                                                                                                                                                                      },
                                                                                                                                                                                                      "originating_lab": {
                                                                                                                                                                                                        "value": "Laborat\u00f3rio de Microbiologia Molecular - Universidade FEEVALE"
                                                                                                                                                                                                      },
                                                                                                                                                                                                      "pangolin_lineage": {
                                                                                                                                                                                                        "value": "B.1.1.33"
                                                                                                                                                                                                      },
                                                                                                                                                                                                      "recency": {
                                                                                                                                                                                                        "value": "Older"
                                                                                                                                                                                                      },
                                                                                                                                                                                                      "region": {
                                                                                                                                                                                                        "value": "South America"
                                                                                                                                                                                                      },
                                                                                                                                                                                                      "region_exposure": {
                                                                                                                                                                                                        "value": "South America"
                                                                                                                                                                                                      },

                                                                                                                                                                                                      "subclade_membership": {
                                                                                                                                                                                                        "value": "20B"
                                                                                                                                                                                                      },
                                                                                                                                                                                                      "submitting_lab": {
                                                                                                                                                                                                        "value": "Bioinformatics Laboratory / LNCC"
                                                                                                                                                                                                      },
                                                                                                                                                                                                      "url": "https://www.gisaid.org"
                                                                                                                                                                                                    }
                                                                                                                                                                                                  },
                                                                                                                                                                                                  {
                                                                                                                                                                                                    "branch_attrs": {
                                                                                                                                                                                                      "mutations": {}
                                                                                                                                                                                                    },
                                                                                                                                                                                                    "name": "Brazil/RS-00624/2020",
                                                                                                                                                                                                    "node_attrs": {

                                                                                                                                                                                                      "author": {
                                                                                                                                                                                                        "author": "Felipe Benites et al",
                                                                                                                                                                                                        "value": "Felipe Benites et al"
                                                                                                                                                                                                      },
                                                                                                                                                                                                      "clade_membership": {
                                                                                                                                                                                                        "value": "20B"
                                                                                                                                                                                                      },
                                                                                                                                                                                                      "country": {
                                                                                                                                                                                                        "value": "Brazil"
                                                                                                                                                                                                      },
                                                                                                                                                                                                      "div": 19,
                                                                                                                                                                                                      "division": {
                                                                                                                                                                                                        "value": "Rio Grande do Sul"
                                                                                                                                                                                                      },
                                                                                                                                                                                                      "division_exposure": {
                                                                                                                                                                                                        "value": "Rio Grande do Sul"
                                                                                                                                                                                                      },
                                                                                                                                                                                                      "gisaid_epi_isl": {
                                                                                                                                                                                                        "value": "EPI_ISL_779158"
                                                                                                                                                                                                      },
                                                                                                                                                                                                      "host": {
                                                                                                                                                                                                        "value": "Human"
                                                                                                                                                                                                      },
                                                                                                                                                                                                      "custom_location": {
                                                                                                                                                                                                        "confidence": {
                                                                                                                                                                                                          "Rio Grande do Sul": 1.0
                                                                                                                                                                                                        },
                                                                                                                                                                                                        "entropy": -1.000088900581841e-12,
                                                                                                                                                                                                        "value": "Rio Grande do Sul"
                                                                                                                                                                                                      },
                                                                                                                                                                                                      "location": {
                                                                                                                                                                                                        "value": "Taquara"
                                                                                                                                                                                                      },
                                                                                                                                                                                                      "num_date": {
                                                                                                                                                                                                        "confidence": [
                                                                                                                                                                                                          2020.8975409836066,
                                                                                                                                                                                                          2020.8975409836066
                                                                                                                                                                                                        ],
                                                                                                                                                                                                        "value": 2020.8975409836066
                                                                                                                                                                                                      },
                                                                                                                                                                                                      "originating_lab": {
                                                                                                                                                                                                        "value": "Laborat\u00f3rio de Microbiologia Molecular - Universidade FEEVALE"
                                                                                                                                                                                                      },
                                                                                                                                                                                                      "pangolin_lineage": {
                                                                                                                                                                                                        "value": "B.1.1.33"
                                                                                                                                                                                                      },
                                                                                                                                                                                                      "recency": {
                                                                                                                                                                                                        "value": "Older"
                                                                                                                                                                                                      },
                                                                                                                                                                                                      "region": {
                                                                                                                                                                                                        "value": "South America"
                                                                                                                                                                                                      },
                                                                                                                                                                                                      "region_exposure": {
                                                                                                                                                                                                        "value": "South America"
                                                                                                                                                                                                      },

                                                                                                                                                                                                      "subclade_membership": {
                                                                                                                                                                                                        "value": "20B"
                                                                                                                                                                                                      },
                                                                                                                                                                                                      "submitting_lab": {
                                                                                                                                                                                                        "value": "Bioinformatics Laboratory / LNCC"
                                                                                                                                                                                                      },
                                                                                                                                                                                                      "url": "https://www.gisaid.org"
                                                                                                                                                                                                    }
                                                                                                                                                                                                  }
                                                                                                                                                                                                ],
                                                                                                                                                                                                "name": "NODE_0002748",
                                                                                                                                                                                                "node_attrs": {
                                                                                                                                                                                                  "clade_membership": {
                                                                                                                                                                                                    "value": "20B"
                                                                                                                                                                                                  },
                                                                                                                                                                                                  "div": 19,
                                                                                                                                                                                                  "custom_location": {
                                                                                                                                                                                                    "confidence": {
                                                                                                                                                                                                      "Rio Grande do Sul": 0.9992270295322959
                                                                                                                                                                                                    },
                                                                                                                                                                                                    "entropy": 0.006319045861605592,
                                                                                                                                                                                                    "value": "Rio Grande do Sul"
                                                                                                                                                                                                  },
                                                                                                                                                                                                  "num_date": {
                                                                                                                                                                                                    "confidence": [
                                                                                                                                                                                                      2020.8616697294558,
                                                                                                                                                                                                      2020.8975409836066
                                                                                                                                                                                                    ],
                                                                                                                                                                                                    "value": 2020.8975409836066
                                                                                                                                                                                                  },
                                                                                                                                                                                                  "subclade_membership": {
                                                                                                                                                                                                    "value": "20B"
                                                                                                                                                                                                  }
                                                                                                                                                                                                }
                                                                                                                                                                                              }
                                                                                                                                                                                            ],
                                                                                                                                                                                            "name": "NODE_0003944",
                                                                                                                                                                                            "node_attrs": {
                                                                                                                                                                                              "clade_membership": {
                                                                                                                                                                                                "value": "20B"
                                                                                                                                                                                              },
                                                                                                                                                                                              "div": 19,
                                                                                                                                                                                              "custom_location": {
                                                                                                                                                                                                "confidence": {
                                                                                                                                                                                                  "Rio Grande do Sul": 0.9991602620672579
                                                                                                                                                                                                },
                                                                                                                                                                                                "entropy": 0.0067949748769164315,
                                                                                                                                                                                                "value": "Rio Grande do Sul"
                                                                                                                                                                                              },
                                                                                                                                                                                              "num_date": {
                                                                                                                                                                                                "confidence": [
                                                                                                                                                                                                  2020.822672736928,
                                                                                                                                                                                                  2020.8953126194592
                                                                                                                                                                                                ],
                                                                                                                                                                                                "value": 2020.8672122380065
                                                                                                                                                                                              },
                                                                                                                                                                                              "subclade_membership": {
                                                                                                                                                                                                "value": "20B"
                                                                                                                                                                                              }
                                                                                                                                                                                            }
                                                                                                                                                                                          }
                                                                                                                                                                                        ],
                                                                                                                                                                                        "name": "NODE_0003943",
                                                                                                                                                                                        "node_attrs": {
                                                                                                                                                                                          "clade_membership": {
                                                                                                                                                                                            "value": "20B"
                                                                                                                                                                                          },
                                                                                                                                                                                          "div": 16,
                                                                                                                                                                                          "custom_location": {
                                                                                                                                                                                            "confidence": {
                                                                                                                                                                                              "Rio Grande do Sul": 0.9991478499589318
                                                                                                                                                                                            },
                                                                                                                                                                                            "entropy": 0.0068828469949372695,
                                                                                                                                                                                            "value": "Rio Grande do Sul"
                                                                                                                                                                                          },
                                                                                                                                                                                          "num_date": {
                                                                                                                                                                                            "confidence": [
                                                                                                                                                                                              2020.6921354165522,
                                                                                                                                                                                              2020.82880540447
                                                                                                                                                                                            ],
                                                                                                                                                                                            "value": 2020.7733119190252
                                                                                                                                                                                          },
                                                                                                                                                                                          "subclade_membership": {
                                                                                                                                                                                            "value": "20B"
                                                                                                                                                                                          }
                                                                                                                                                                                        }
                                                                                                                                                                                      },
                                                                                                                                                                                      {
                                                                                                                                                                                        "branch_attrs": {
                                                                                                                                                                                          "mutations": {}
                                                                                                                                                                                        },
                                                                                                                                                                                        "children": [
                                                                                                                                                                                          {
                                                                                                                                                                                            "branch_attrs": {
                                                                                                                                                                                              "labels": {
                                                                                                                                                                                                "aa": "ORF6: E59X, I60-, *62X"
                                                                                                                                                                                              },
                                                                                                                                                                                              "mutations": {
                                                                                                                                                                                                "ORF6": [
                                                                                                                                                                                                  "E59X",
                                                                                                                                                                                                  "I60-",
                                                                                                                                                                                                  "*62X"
                                                                                                                                                                                                ],
                                                                                                                                                                                                "nuc": [
                                                                                                                                                                                                  "G27378-",
                                                                                                                                                                                                  "A27379-",
                                                                                                                                                                                                  "T27380-",
                                                                                                                                                                                                  "T27381-",
                                                                                                                                                                                                  "C29741T"
                                                                                                                                                                                                ]
                                                                                                                                                                                              }
                                                                                                                                                                                            },
                                                                                                                                                                                            "name": "Brazil/2012CVL/2020",
                                                                                                                                                                                            "node_attrs": {

                                                                                                                                                                                              "author": {
                                                                                                                                                                                                "author": "Sant'Anna et al.",
                                                                                                                                                                                                "value": "Sant'Anna et al."
                                                                                                                                                                                              },
                                                                                                                                                                                              "clade_membership": {
                                                                                                                                                                                                "value": "20B"
                                                                                                                                                                                              },
                                                                                                                                                                                              "country": {
                                                                                                                                                                                                "value": "Brazil"
                                                                                                                                                                                              },
                                                                                                                                                                                              "div": 11,
                                                                                                                                                                                              "division": {
                                                                                                                                                                                                "value": "Rio Grande do Sul"
                                                                                                                                                                                              },
                                                                                                                                                                                              "division_exposure": {
                                                                                                                                                                                                "value": "Rio Grande do Sul"
                                                                                                                                                                                              },
                                                                                                                                                                                              "host": {
                                                                                                                                                                                                "value": "human"
                                                                                                                                                                                              },
                                                                                                                                                                                              "custom_location": {
                                                                                                                                                                                                "confidence": {
                                                                                                                                                                                                  "Rio Grande do Sul": 0.9999999999999999
                                                                                                                                                                                                },
                                                                                                                                                                                                "entropy": -9.99866855976916e-13,
                                                                                                                                                                                                "value": "Rio Grande do Sul"
                                                                                                                                                                                              },
                                                                                                                                                                                              "location": {
                                                                                                                                                                                                "value": "Novo Hamburgo"
                                                                                                                                                                                              },
                                                                                                                                                                                              "num_date": {
                                                                                                                                                                                                "confidence": [
                                                                                                                                                                                                  2020.4521857923498,
                                                                                                                                                                                                  2020.4521857923498
                                                                                                                                                                                                ],
                                                                                                                                                                                                "value": 2020.4521857923498
                                                                                                                                                                                              },
                                                                                                                                                                                              "originating_lab": {
                                                                                                                                                                                                "value": "Funda\u00e7\u00e3o de Sa\u00fade P\u00fablica de Novo Hamburgo"
                                                                                                                                                                                              },
                                                                                                                                                                                              "pangolin_lineage": {
                                                                                                                                                                                                "value": "B.1.1.33"
                                                                                                                                                                                              },
                                                                                                                                                                                              "recency": {
                                                                                                                                                                                                "value": "1-2 days ago"
                                                                                                                                                                                              },
                                                                                                                                                                                              "regiao": {
                                                                                                                                                                                                "value": "novo_hamburgo"
                                                                                                                                                                                              },
                                                                                                                                                                                              "region": {
                                                                                                                                                                                                "value": "South America"
                                                                                                                                                                                              },
                                                                                                                                                                                              "region_exposure": {
                                                                                                                                                                                                "value": "South America"
                                                                                                                                                                                              },

                                                                                                                                                                                              "subclade_membership": {
                                                                                                                                                                                                "value": "20B"
                                                                                                                                                                                              },
                                                                                                                                                                                              "submitting_lab": {
                                                                                                                                                                                                "value": "epiclin"
                                                                                                                                                                                              }
                                                                                                                                                                                            }
                                                                                                                                                                                          },
                                                                                                                                                                                          {
                                                                                                                                                                                            "branch_attrs": {
                                                                                                                                                                                              "mutations": {}
                                                                                                                                                                                            },
                                                                                                                                                                                            "children": [
                                                                                                                                                                                              {
                                                                                                                                                                                                "branch_attrs": {
                                                                                                                                                                                                  "labels": {
                                                                                                                                                                                                    "aa": "ORF8: V49A"
                                                                                                                                                                                                  },
                                                                                                                                                                                                  "mutations": {
                                                                                                                                                                                                    "ORF8": [
                                                                                                                                                                                                      "V49A"
                                                                                                                                                                                                    ],
                                                                                                                                                                                                    "nuc": [
                                                                                                                                                                                                      "C4586T",
                                                                                                                                                                                                      "T28039C"
                                                                                                                                                                                                    ]
                                                                                                                                                                                                  }
                                                                                                                                                                                                },
                                                                                                                                                                                                "children": [
                                                                                                                                                                                                  {
                                                                                                                                                                                                    "branch_attrs": {
                                                                                                                                                                                                      "mutations": {}
                                                                                                                                                                                                    },
                                                                                                                                                                                                    "name": "Brazil/6444CVL/2020",
                                                                                                                                                                                                    "node_attrs": {

                                                                                                                                                                                                      "author": {
                                                                                                                                                                                                        "author": "Sant'Anna et al.",
                                                                                                                                                                                                        "value": "Sant'Anna et al."
                                                                                                                                                                                                      },
                                                                                                                                                                                                      "clade_membership": {
                                                                                                                                                                                                        "value": "20B"
                                                                                                                                                                                                      },
                                                                                                                                                                                                      "country": {
                                                                                                                                                                                                        "value": "Brazil"
                                                                                                                                                                                                      },
                                                                                                                                                                                                      "div": 12,
                                                                                                                                                                                                      "division": {
                                                                                                                                                                                                        "value": "Rio Grande do Sul"
                                                                                                                                                                                                      },
                                                                                                                                                                                                      "division_exposure": {
                                                                                                                                                                                                        "value": "Rio Grande do Sul"
                                                                                                                                                                                                      },
                                                                                                                                                                                                      "host": {
                                                                                                                                                                                                        "value": "human"
                                                                                                                                                                                                      },
                                                                                                                                                                                                      "custom_location": {
                                                                                                                                                                                                        "confidence": {
                                                                                                                                                                                                          "Rio Grande do Sul": 1.0
                                                                                                                                                                                                        },
                                                                                                                                                                                                        "entropy": -1.000088900581841e-12,
                                                                                                                                                                                                        "value": "Rio Grande do Sul"
                                                                                                                                                                                                      },
                                                                                                                                                                                                      "location": {
                                                                                                                                                                                                        "value": "Gravata\u00ed"
                                                                                                                                                                                                      },
                                                                                                                                                                                                      "num_date": {
                                                                                                                                                                                                        "confidence": [
                                                                                                                                                                                                          2020.525956284153,
                                                                                                                                                                                                          2020.525956284153
                                                                                                                                                                                                        ],
                                                                                                                                                                                                        "value": 2020.525956284153
                                                                                                                                                                                                      },
                                                                                                                                                                                                      "originating_lab": {
                                                                                                                                                                                                        "value": "Funda\u00e7\u00e3o de Sa\u00fade P\u00fablica S\u00e3o Camilo de Esteio"
                                                                                                                                                                                                      },
                                                                                                                                                                                                      "pangolin_lineage": {
                                                                                                                                                                                                        "value": "B.1.1.33"
                                                                                                                                                                                                      },
                                                                                                                                                                                                      "recency": {
                                                                                                                                                                                                        "value": "1-2 days ago"
                                                                                                                                                                                                      },
                                                                                                                                                                                                      "regiao": {
                                                                                                                                                                                                        "value": "porto_alegre"
                                                                                                                                                                                                      },
                                                                                                                                                                                                      "region": {
                                                                                                                                                                                                        "value": "South America"
                                                                                                                                                                                                      },
                                                                                                                                                                                                      "region_exposure": {
                                                                                                                                                                                                        "value": "South America"
                                                                                                                                                                                                      },

                                                                                                                                                                                                      "subclade_membership": {
                                                                                                                                                                                                        "value": "20B"
                                                                                                                                                                                                      },
                                                                                                                                                                                                      "submitting_lab": {
                                                                                                                                                                                                        "value": "epiclin"
                                                                                                                                                                                                      }
                                                                                                                                                                                                    }
                                                                                                                                                                                                  },
                                                                                                                                                                                                  {
                                                                                                                                                                                                    "branch_attrs": {
                                                                                                                                                                                                      "labels": {
                                                                                                                                                                                                        "aa": "S: R21I"
                                                                                                                                                                                                      },
                                                                                                                                                                                                      "mutations": {
                                                                                                                                                                                                        "S": [
                                                                                                                                                                                                          "R21I"
                                                                                                                                                                                                        ],
                                                                                                                                                                                                        "nuc": [
                                                                                                                                                                                                          "C683T",
                                                                                                                                                                                                          "C15540T",
                                                                                                                                                                                                          "C16887T",
                                                                                                                                                                                                          "G18315A",
                                                                                                                                                                                                          "G21624T",
                                                                                                                                                                                                          "C28849T"
                                                                                                                                                                                                        ]
                                                                                                                                                                                                      }
                                                                                                                                                                                                    },
                                                                                                                                                                                                    "name": "Brazil/19927CVL/2020",
                                                                                                                                                                                                    "node_attrs": {

                                                                                                                                                                                                      "author": {
                                                                                                                                                                                                        "author": "Sant'Anna et al.",
                                                                                                                                                                                                        "value": "Sant'Anna et al."
                                                                                                                                                                                                      },
                                                                                                                                                                                                      "clade_membership": {
                                                                                                                                                                                                        "value": "20B"
                                                                                                                                                                                                      },
                                                                                                                                                                                                      "country": {
                                                                                                                                                                                                        "value": "Brazil"
                                                                                                                                                                                                      },
                                                                                                                                                                                                      "div": 18,
                                                                                                                                                                                                      "division": {
                                                                                                                                                                                                        "value": "Rio Grande do Sul"
                                                                                                                                                                                                      },
                                                                                                                                                                                                      "division_exposure": {
                                                                                                                                                                                                        "value": "Rio Grande do Sul"
                                                                                                                                                                                                      },
                                                                                                                                                                                                      "host": {
                                                                                                                                                                                                        "value": "human"
                                                                                                                                                                                                      },
                                                                                                                                                                                                      "custom_location": {
                                                                                                                                                                                                        "confidence": {
                                                                                                                                                                                                          "Rio Grande do Sul": 1.0
                                                                                                                                                                                                        },
                                                                                                                                                                                                        "entropy": -1.000088900581841e-12,
                                                                                                                                                                                                        "value": "Rio Grande do Sul"
                                                                                                                                                                                                      },
                                                                                                                                                                                                      "location": {
                                                                                                                                                                                                        "value": "Canoas"
                                                                                                                                                                                                      },
                                                                                                                                                                                                      "num_date": {
                                                                                                                                                                                                        "confidence": [
                                                                                                                                                                                                          2020.7281420765028,
                                                                                                                                                                                                          2020.7281420765028
                                                                                                                                                                                                        ],
                                                                                                                                                                                                        "value": 2020.7281420765028
                                                                                                                                                                                                      },
                                                                                                                                                                                                      "originating_lab": {
                                                                                                                                                                                                        "value": "Diretoria de Vigil\u00e2ncia em Sa\u00fade"
                                                                                                                                                                                                      },
                                                                                                                                                                                                      "pangolin_lineage": {
                                                                                                                                                                                                        "value": "B.1.1.33"
                                                                                                                                                                                                      },
                                                                                                                                                                                                      "recency": {
                                                                                                                                                                                                        "value": "1-2 days ago"
                                                                                                                                                                                                      },
                                                                                                                                                                                                      "regiao": {
                                                                                                                                                                                                        "value": "canoas"
                                                                                                                                                                                                      },
                                                                                                                                                                                                      "region": {
                                                                                                                                                                                                        "value": "South America"
                                                                                                                                                                                                      },
                                                                                                                                                                                                      "region_exposure": {
                                                                                                                                                                                                        "value": "South America"
                                                                                                                                                                                                      },

                                                                                                                                                                                                      "subclade_membership": {
                                                                                                                                                                                                        "value": "20B"
                                                                                                                                                                                                      },
                                                                                                                                                                                                      "submitting_lab": {
                                                                                                                                                                                                        "value": "epiclin"
                                                                                                                                                                                                      }
                                                                                                                                                                                                    }
                                                                                                                                                                                                  },
                                                                                                                                                                                                  {
                                                                                                                                                                                                    "branch_attrs": {
                                                                                                                                                                                                      "mutations": {}
                                                                                                                                                                                                    },
                                                                                                                                                                                                    "children": [
                                                                                                                                                                                                      {
                                                                                                                                                                                                        "branch_attrs": {
                                                                                                                                                                                                          "labels": {
                                                                                                                                                                                                            "aa": "ORF1b: G1129V; ORF3a: T217I"
                                                                                                                                                                                                          },
                                                                                                                                                                                                          "mutations": {
                                                                                                                                                                                                            "ORF1b": [
                                                                                                                                                                                                              "G1129V"
                                                                                                                                                                                                            ],
                                                                                                                                                                                                            "ORF3a": [
                                                                                                                                                                                                              "T217I"
                                                                                                                                                                                                            ],
                                                                                                                                                                                                            "nuc": [
                                                                                                                                                                                                              "G16853T",
                                                                                                                                                                                                              "G20670A",
                                                                                                                                                                                                              "C26042T"
                                                                                                                                                                                                            ]
                                                                                                                                                                                                          }
                                                                                                                                                                                                        },
                                                                                                                                                                                                        "name": "Brazil/16256CVL/2020",
                                                                                                                                                                                                        "node_attrs": {

                                                                                                                                                                                                          "author": {
                                                                                                                                                                                                            "author": "Sant'Anna et al.",
                                                                                                                                                                                                            "value": "Sant'Anna et al."
                                                                                                                                                                                                          },
                                                                                                                                                                                                          "clade_membership": {
                                                                                                                                                                                                            "value": "20B"
                                                                                                                                                                                                          },
                                                                                                                                                                                                          "country": {
                                                                                                                                                                                                            "value": "Brazil"
                                                                                                                                                                                                          },
                                                                                                                                                                                                          "div": 15,
                                                                                                                                                                                                          "division": {
                                                                                                                                                                                                            "value": "Rio Grande do Sul"
                                                                                                                                                                                                          },
                                                                                                                                                                                                          "division_exposure": {
                                                                                                                                                                                                            "value": "Rio Grande do Sul"
                                                                                                                                                                                                          },
                                                                                                                                                                                                          "host": {
                                                                                                                                                                                                            "value": "human"
                                                                                                                                                                                                          },
                                                                                                                                                                                                          "custom_location": {
                                                                                                                                                                                                            "confidence": {
                                                                                                                                                                                                              "Rio Grande do Sul": 1.0
                                                                                                                                                                                                            },
                                                                                                                                                                                                            "entropy": -1.000088900581841e-12,
                                                                                                                                                                                                            "value": "Rio Grande do Sul"
                                                                                                                                                                                                          },
                                                                                                                                                                                                          "location": {
                                                                                                                                                                                                            "value": "Sapucaia do Sul"
                                                                                                                                                                                                          },
                                                                                                                                                                                                          "num_date": {
                                                                                                                                                                                                            "confidence": [
                                                                                                                                                                                                              2020.6516393442623,
                                                                                                                                                                                                              2020.6516393442623
                                                                                                                                                                                                            ],
                                                                                                                                                                                                            "value": 2020.6516393442623
                                                                                                                                                                                                          },
                                                                                                                                                                                                          "originating_lab": {
                                                                                                                                                                                                            "value": "Vigil\u00e2ncia em Sa\u00fade de Sapucaia do Sul"
                                                                                                                                                                                                          },
                                                                                                                                                                                                          "pangolin_lineage": {
                                                                                                                                                                                                            "value": "B.1.1.33"
                                                                                                                                                                                                          },
                                                                                                                                                                                                          "recency": {
                                                                                                                                                                                                            "value": "1-2 days ago"
                                                                                                                                                                                                          },
                                                                                                                                                                                                          "regiao": {
                                                                                                                                                                                                            "value": "canoas"
                                                                                                                                                                                                          },
                                                                                                                                                                                                          "region": {
                                                                                                                                                                                                            "value": "South America"
                                                                                                                                                                                                          },
                                                                                                                                                                                                          "region_exposure": {
                                                                                                                                                                                                            "value": "South America"
                                                                                                                                                                                                          },

                                                                                                                                                                                                          "subclade_membership": {
                                                                                                                                                                                                            "value": "20B"
                                                                                                                                                                                                          },
                                                                                                                                                                                                          "submitting_lab": {
                                                                                                                                                                                                            "value": "epiclin"
                                                                                                                                                                                                          }
                                                                                                                                                                                                        }
                                                                                                                                                                                                      },
                                                                                                                                                                                                      {
                                                                                                                                                                                                        "branch_attrs": {
                                                                                                                                                                                                          "mutations": {}
                                                                                                                                                                                                        },
                                                                                                                                                                                                        "children": [
                                                                                                                                                                                                          {
                                                                                                                                                                                                            "branch_attrs": {
                                                                                                                                                                                                              "labels": {
                                                                                                                                                                                                                "aa": "ORF1b: A88V, T1522I"
                                                                                                                                                                                                              },
                                                                                                                                                                                                              "mutations": {
                                                                                                                                                                                                                "ORF1b": [
                                                                                                                                                                                                                  "A88V",
                                                                                                                                                                                                                  "T1522I"
                                                                                                                                                                                                                ],
                                                                                                                                                                                                                "nuc": [
                                                                                                                                                                                                                  "A1951G",
                                                                                                                                                                                                                  "C13730T",
                                                                                                                                                                                                                  "C18032T"
                                                                                                                                                                                                                ]
                                                                                                                                                                                                              }
                                                                                                                                                                                                            },
                                                                                                                                                                                                            "name": "Brazil/18485CVL/2020",
                                                                                                                                                                                                            "node_attrs": {

                                                                                                                                                                                                              "author": {
                                                                                                                                                                                                                "author": "Sant'Anna et al.",
                                                                                                                                                                                                                "value": "Sant'Anna et al."
                                                                                                                                                                                                              },
                                                                                                                                                                                                              "clade_membership": {
                                                                                                                                                                                                                "value": "20B"
                                                                                                                                                                                                              },
                                                                                                                                                                                                              "country": {
                                                                                                                                                                                                                "value": "Brazil"
                                                                                                                                                                                                              },
                                                                                                                                                                                                              "div": 15,
                                                                                                                                                                                                              "division": {
                                                                                                                                                                                                                "value": "Rio Grande do Sul"
                                                                                                                                                                                                              },
                                                                                                                                                                                                              "division_exposure": {
                                                                                                                                                                                                                "value": "Rio Grande do Sul"
                                                                                                                                                                                                              },
                                                                                                                                                                                                              "host": {
                                                                                                                                                                                                                "value": "human"
                                                                                                                                                                                                              },
                                                                                                                                                                                                              "custom_location": {
                                                                                                                                                                                                                "confidence": {
                                                                                                                                                                                                                  "Rio Grande do Sul": 1.0
                                                                                                                                                                                                                },
                                                                                                                                                                                                                "entropy": -1.000088900581841e-12,
                                                                                                                                                                                                                "value": "Rio Grande do Sul"
                                                                                                                                                                                                              },
                                                                                                                                                                                                              "location": {
                                                                                                                                                                                                                "value": "Nova Santa Rita"
                                                                                                                                                                                                              },
                                                                                                                                                                                                              "num_date": {
                                                                                                                                                                                                                "confidence": [
                                                                                                                                                                                                                  2020.6926229508197,
                                                                                                                                                                                                                  2020.6926229508197
                                                                                                                                                                                                                ],
                                                                                                                                                                                                                "value": 2020.6926229508197
                                                                                                                                                                                                              },
                                                                                                                                                                                                              "originating_lab": {
                                                                                                                                                                                                                "value": "CENTRO DE SERVICOS ESPECIALIZADOS SANTA RITA DE CASSIA"
                                                                                                                                                                                                              },
                                                                                                                                                                                                              "pangolin_lineage": {
                                                                                                                                                                                                                "value": "B.1.1.33"
                                                                                                                                                                                                              },
                                                                                                                                                                                                              "recency": {
                                                                                                                                                                                                                "value": "1-2 days ago"
                                                                                                                                                                                                              },
                                                                                                                                                                                                              "regiao": {
                                                                                                                                                                                                                "value": "canoas"
                                                                                                                                                                                                              },
                                                                                                                                                                                                              "region": {
                                                                                                                                                                                                                "value": "South America"
                                                                                                                                                                                                              },
                                                                                                                                                                                                              "region_exposure": {
                                                                                                                                                                                                                "value": "South America"
                                                                                                                                                                                                              },

                                                                                                                                                                                                              "subclade_membership": {
                                                                                                                                                                                                                "value": "20B"
                                                                                                                                                                                                              },
                                                                                                                                                                                                              "submitting_lab": {
                                                                                                                                                                                                                "value": "epiclin"
                                                                                                                                                                                                              }
                                                                                                                                                                                                            }
                                                                                                                                                                                                          },
                                                                                                                                                                                                          {
                                                                                                                                                                                                            "branch_attrs": {
                                                                                                                                                                                                              "mutations": {}
                                                                                                                                                                                                            },
                                                                                                                                                                                                            "children": [
                                                                                                                                                                                                              {
                                                                                                                                                                                                                "branch_attrs": {
                                                                                                                                                                                                                  "labels": {
                                                                                                                                                                                                                    "aa": "ORF1a: L3606F; ORF1b: K38R"
                                                                                                                                                                                                                  },
                                                                                                                                                                                                                  "mutations": {
                                                                                                                                                                                                                    "ORF1a": [
                                                                                                                                                                                                                      "L3606F"
                                                                                                                                                                                                                    ],
                                                                                                                                                                                                                    "ORF1b": [
                                                                                                                                                                                                                      "K38R"
                                                                                                                                                                                                                    ],
                                                                                                                                                                                                                    "nuc": [
                                                                                                                                                                                                                      "G11083T",
                                                                                                                                                                                                                      "A13580G"
                                                                                                                                                                                                                    ]
                                                                                                                                                                                                                  }
                                                                                                                                                                                                                },
                                                                                                                                                                                                                "name": "Brazil/17116CVL/2020",
                                                                                                                                                                                                                "node_attrs": {

                                                                                                                                                                                                                  "author": {
                                                                                                                                                                                                                    "author": "Sant'Anna et al.",
                                                                                                                                                                                                                    "value": "Sant'Anna et al."
                                                                                                                                                                                                                  },
                                                                                                                                                                                                                  "clade_membership": {
                                                                                                                                                                                                                    "value": "20B"
                                                                                                                                                                                                                  },
                                                                                                                                                                                                                  "country": {
                                                                                                                                                                                                                    "value": "Brazil"
                                                                                                                                                                                                                  },
                                                                                                                                                                                                                  "div": 14,
                                                                                                                                                                                                                  "division": {
                                                                                                                                                                                                                    "value": "Rio Grande do Sul"
                                                                                                                                                                                                                  },
                                                                                                                                                                                                                  "division_exposure": {
                                                                                                                                                                                                                    "value": "Rio Grande do Sul"
                                                                                                                                                                                                                  },
                                                                                                                                                                                                                  "host": {
                                                                                                                                                                                                                    "value": "human"
                                                                                                                                                                                                                  },
                                                                                                                                                                                                                  "custom_location": {
                                                                                                                                                                                                                    "confidence": {
                                                                                                                                                                                                                      "Rio Grande do Sul": 1.0
                                                                                                                                                                                                                    },
                                                                                                                                                                                                                    "entropy": -1.000088900581841e-12,
                                                                                                                                                                                                                    "value": "Rio Grande do Sul"
                                                                                                                                                                                                                  },
                                                                                                                                                                                                                  "location": {
                                                                                                                                                                                                                    "value": "Canoas"
                                                                                                                                                                                                                  },
                                                                                                                                                                                                                  "num_date": {
                                                                                                                                                                                                                    "confidence": [
                                                                                                                                                                                                                      2020.6680327868853,
                                                                                                                                                                                                                      2020.6680327868853
                                                                                                                                                                                                                    ],
                                                                                                                                                                                                                    "value": 2020.6680327868853
                                                                                                                                                                                                                  },
                                                                                                                                                                                                                  "originating_lab": {
                                                                                                                                                                                                                    "value": "DIRETORIA DE VIGILANCIA EM SAUDE"
                                                                                                                                                                                                                  },
                                                                                                                                                                                                                  "pangolin_lineage": {
                                                                                                                                                                                                                    "value": "B.1.1.33"
                                                                                                                                                                                                                  },
                                                                                                                                                                                                                  "recency": {
                                                                                                                                                                                                                    "value": "1-2 days ago"
                                                                                                                                                                                                                  },
                                                                                                                                                                                                                  "regiao": {
                                                                                                                                                                                                                    "value": "canoas"
                                                                                                                                                                                                                  },
                                                                                                                                                                                                                  "region": {
                                                                                                                                                                                                                    "value": "South America"
                                                                                                                                                                                                                  },
                                                                                                                                                                                                                  "region_exposure": {
                                                                                                                                                                                                                    "value": "South America"
                                                                                                                                                                                                                  },

                                                                                                                                                                                                                  "subclade_membership": {
                                                                                                                                                                                                                    "value": "20B"
                                                                                                                                                                                                                  },
                                                                                                                                                                                                                  "submitting_lab": {
                                                                                                                                                                                                                    "value": "epiclin"
                                                                                                                                                                                                                  }
                                                                                                                                                                                                                }
                                                                                                                                                                                                              },
                                                                                                                                                                                                              {
                                                                                                                                                                                                                "branch_attrs": {
                                                                                                                                                                                                                  "mutations": {}
                                                                                                                                                                                                                },
                                                                                                                                                                                                                "name": "Brazil/14039CVL/2020",
                                                                                                                                                                                                                "node_attrs": {

                                                                                                                                                                                                                  "author": {
                                                                                                                                                                                                                    "author": "Sant'Anna et al.",
                                                                                                                                                                                                                    "value": "Sant'Anna et al."
                                                                                                                                                                                                                  },
                                                                                                                                                                                                                  "clade_membership": {
                                                                                                                                                                                                                    "value": "20B"
                                                                                                                                                                                                                  },
                                                                                                                                                                                                                  "country": {
                                                                                                                                                                                                                    "value": "Brazil"
                                                                                                                                                                                                                  },
                                                                                                                                                                                                                  "div": 12,
                                                                                                                                                                                                                  "division": {
                                                                                                                                                                                                                    "value": "Rio Grande do Sul"
                                                                                                                                                                                                                  },
                                                                                                                                                                                                                  "division_exposure": {
                                                                                                                                                                                                                    "value": "Rio Grande do Sul"
                                                                                                                                                                                                                  },
                                                                                                                                                                                                                  "host": {
                                                                                                                                                                                                                    "value": "human"
                                                                                                                                                                                                                  },
                                                                                                                                                                                                                  "custom_location": {
                                                                                                                                                                                                                    "confidence": {
                                                                                                                                                                                                                      "Rio Grande do Sul": 1.0
                                                                                                                                                                                                                    },
                                                                                                                                                                                                                    "entropy": -1.000088900581841e-12,
                                                                                                                                                                                                                    "value": "Rio Grande do Sul"
                                                                                                                                                                                                                  },
                                                                                                                                                                                                                  "location": {
                                                                                                                                                                                                                    "value": "S\u00e3o Leopoldo"
                                                                                                                                                                                                                  },
                                                                                                                                                                                                                  "num_date": {
                                                                                                                                                                                                                    "confidence": [
                                                                                                                                                                                                                      2020.610655737705,
                                                                                                                                                                                                                      2020.610655737705
                                                                                                                                                                                                                    ],
                                                                                                                                                                                                                    "value": 2020.610655737705
                                                                                                                                                                                                                  },
                                                                                                                                                                                                                  "originating_lab": {
                                                                                                                                                                                                                    "value": "Secretaria Municipal de Sa\u00fade de S\u00e3o Leopoldo"
                                                                                                                                                                                                                  },
                                                                                                                                                                                                                  "pangolin_lineage": {
                                                                                                                                                                                                                    "value": "B.1.1.33"
                                                                                                                                                                                                                  },
                                                                                                                                                                                                                  "recency": {
                                                                                                                                                                                                                    "value": "1-2 days ago"
                                                                                                                                                                                                                  },
                                                                                                                                                                                                                  "regiao": {
                                                                                                                                                                                                                    "value": "novo_hamburgo"
                                                                                                                                                                                                                  },
                                                                                                                                                                                                                  "region": {
                                                                                                                                                                                                                    "value": "South America"
                                                                                                                                                                                                                  },
                                                                                                                                                                                                                  "region_exposure": {
                                                                                                                                                                                                                    "value": "South America"
                                                                                                                                                                                                                  },

                                                                                                                                                                                                                  "subclade_membership": {
                                                                                                                                                                                                                    "value": "20B"
                                                                                                                                                                                                                  },
                                                                                                                                                                                                                  "submitting_lab": {
                                                                                                                                                                                                                    "value": "epiclin"
                                                                                                                                                                                                                  }
                                                                                                                                                                                                                }
                                                                                                                                                                                                              }
                                                                                                                                                                                                            ],
                                                                                                                                                                                                            "name": "NODE_0002754",
                                                                                                                                                                                                            "node_attrs": {
                                                                                                                                                                                                              "clade_membership": {
                                                                                                                                                                                                                "value": "20B"
                                                                                                                                                                                                              },
                                                                                                                                                                                                              "div": 12,
                                                                                                                                                                                                              "custom_location": {
                                                                                                                                                                                                                "confidence": {
                                                                                                                                                                                                                  "Rio Grande do Sul": 0.9992275186097865
                                                                                                                                                                                                                },
                                                                                                                                                                                                                "entropy": 0.00631553901736704,
                                                                                                                                                                                                                "value": "Rio Grande do Sul"
                                                                                                                                                                                                              },
                                                                                                                                                                                                              "num_date": {
                                                                                                                                                                                                                "confidence": [
                                                                                                                                                                                                                  2020.5426618707957,
                                                                                                                                                                                                                  2020.610655737705
                                                                                                                                                                                                                ],
                                                                                                                                                                                                                "value": 2020.6073367145805
                                                                                                                                                                                                              },
                                                                                                                                                                                                              "subclade_membership": {
                                                                                                                                                                                                                "value": "20B"
                                                                                                                                                                                                              }
                                                                                                                                                                                                            }
                                                                                                                                                                                                          }
                                                                                                                                                                                                        ],
                                                                                                                                                                                                        "name": "NODE_0002753",
                                                                                                                                                                                                        "node_attrs": {
                                                                                                                                                                                                          "clade_membership": {
                                                                                                                                                                                                            "value": "20B"
                                                                                                                                                                                                          },
                                                                                                                                                                                                          "div": 12,
                                                                                                                                                                                                          "custom_location": {
                                                                                                                                                                                                            "confidence": {
                                                                                                                                                                                                              "Rio Grande do Sul": 0.9991664601633534
                                                                                                                                                                                                            },
                                                                                                                                                                                                            "entropy": 0.0067510264102181436,
                                                                                                                                                                                                            "value": "Rio Grande do Sul"
                                                                                                                                                                                                          },
                                                                                                                                                                                                          "num_date": {
                                                                                                                                                                                                            "confidence": [
                                                                                                                                                                                                              2020.4611283911825,
                                                                                                                                                                                                              2020.607516883061
                                                                                                                                                                                                            ],
                                                                                                                                                                                                            "value": 2020.5723788587864
                                                                                                                                                                                                          },
                                                                                                                                                                                                          "subclade_membership": {
                                                                                                                                                                                                            "value": "20B"
                                                                                                                                                                                                          }
                                                                                                                                                                                                        }
                                                                                                                                                                                                      }
                                                                                                                                                                                                    ],
                                                                                                                                                                                                    "name": "NODE_0002752",
                                                                                                                                                                                                    "node_attrs": {
                                                                                                                                                                                                      "clade_membership": {
                                                                                                                                                                                                        "value": "20B"
                                                                                                                                                                                                      },
                                                                                                                                                                                                      "div": 12,
                                                                                                                                                                                                      "custom_location": {
                                                                                                                                                                                                        "confidence": {
                                                                                                                                                                                                          "Rio Grande do Sul": 0.9992206958713844
                                                                                                                                                                                                        },
                                                                                                                                                                                                        "entropy": 0.006364429129016823,
                                                                                                                                                                                                        "value": "Rio Grande do Sul"
                                                                                                                                                                                                      },
                                                                                                                                                                                                      "num_date": {
                                                                                                                                                                                                        "confidence": [
                                                                                                                                                                                                          2020.4769611605116,
                                                                                                                                                                                                          2020.600575583122
                                                                                                                                                                                                        ],
                                                                                                                                                                                                        "value": 2020.525956284153
                                                                                                                                                                                                      },
                                                                                                                                                                                                      "subclade_membership": {
                                                                                                                                                                                                        "value": "20B"
                                                                                                                                                                                                      }
                                                                                                                                                                                                    }
                                                                                                                                                                                                  }
                                                                                                                                                                                                ],
                                                                                                                                                                                                "name": "NODE_0003959",
                                                                                                                                                                                                "node_attrs": {
                                                                                                                                                                                                  "clade_membership": {
                                                                                                                                                                                                    "value": "20B"
                                                                                                                                                                                                  },
                                                                                                                                                                                                  "div": 12,
                                                                                                                                                                                                  "custom_location": {
                                                                                                                                                                                                    "confidence": {
                                                                                                                                                                                                      "Rio Grande do Sul": 0.9999197844608252
                                                                                                                                                                                                    },
                                                                                                                                                                                                    "entropy": 0.0008367924129320494,
                                                                                                                                                                                                    "value": "Rio Grande do Sul"
                                                                                                                                                                                                  },
                                                                                                                                                                                                  "num_date": {
                                                                                                                                                                                                    "confidence": [
                                                                                                                                                                                                      2020.4756326817912,
                                                                                                                                                                                                      2020.525956284153
                                                                                                                                                                                                    ],
                                                                                                                                                                                                    "value": 2020.525956284153
                                                                                                                                                                                                  },
                                                                                                                                                                                                  "subclade_membership": {
                                                                                                                                                                                                    "value": "20B"
                                                                                                                                                                                                  }
                                                                                                                                                                                                }
                                                                                                                                                                                              },
                                                                                                                                                                                              {
                                                                                                                                                                                                "branch_attrs": {
                                                                                                                                                                                                  "mutations": {}
                                                                                                                                                                                                },
                                                                                                                                                                                                "children": [
                                                                                                                                                                                                  {
                                                                                                                                                                                                    "branch_attrs": {
                                                                                                                                                                                                      "labels": {
                                                                                                                                                                                                        "aa": "ORF1a: I431M"
                                                                                                                                                                                                      },
                                                                                                                                                                                                      "mutations": {
                                                                                                                                                                                                        "ORF1a": [
                                                                                                                                                                                                          "I431M"
                                                                                                                                                                                                        ],
                                                                                                                                                                                                        "nuc": [
                                                                                                                                                                                                          "A1558G"
                                                                                                                                                                                                        ]
                                                                                                                                                                                                      }
                                                                                                                                                                                                    },
                                                                                                                                                                                                    "children": [
                                                                                                                                                                                                      {
                                                                                                                                                                                                        "branch_attrs": {
                                                                                                                                                                                                          "labels": {
                                                                                                                                                                                                            "aa": "ORF1a: E57G; ORF1b: E1514G"
                                                                                                                                                                                                          },
                                                                                                                                                                                                          "mutations": {
                                                                                                                                                                                                            "ORF1a": [
                                                                                                                                                                                                              "E57G"
                                                                                                                                                                                                            ],
                                                                                                                                                                                                            "ORF1b": [
                                                                                                                                                                                                              "E1514G"
                                                                                                                                                                                                            ],
                                                                                                                                                                                                            "nuc": [
                                                                                                                                                                                                              "A435G",
                                                                                                                                                                                                              "A2689G",
                                                                                                                                                                                                              "A7849G",
                                                                                                                                                                                                              "C11620T",
                                                                                                                                                                                                              "A14631G",
                                                                                                                                                                                                              "A18008G",
                                                                                                                                                                                                              "C25207T",
                                                                                                                                                                                                              "C29836T"
                                                                                                                                                                                                            ]
                                                                                                                                                                                                          }
                                                                                                                                                                                                        },
                                                                                                                                                                                                        "children": [
                                                                                                                                                                                                          {
                                                                                                                                                                                                            "branch_attrs": {
                                                                                                                                                                                                              "mutations": {}
                                                                                                                                                                                                            },
                                                                                                                                                                                                            "name": "Brazil/22338CVL/2020",
                                                                                                                                                                                                            "node_attrs": {

                                                                                                                                                                                                              "author": {
                                                                                                                                                                                                                "author": "Sant'Anna et al.",
                                                                                                                                                                                                                "value": "Sant'Anna et al."
                                                                                                                                                                                                              },
                                                                                                                                                                                                              "clade_membership": {
                                                                                                                                                                                                                "value": "20B"
                                                                                                                                                                                                              },
                                                                                                                                                                                                              "country": {
                                                                                                                                                                                                                "value": "Brazil"
                                                                                                                                                                                                              },
                                                                                                                                                                                                              "div": 19,
                                                                                                                                                                                                              "division": {
                                                                                                                                                                                                                "value": "Rio Grande do Sul"
                                                                                                                                                                                                              },
                                                                                                                                                                                                              "division_exposure": {
                                                                                                                                                                                                                "value": "Rio Grande do Sul"
                                                                                                                                                                                                              },
                                                                                                                                                                                                              "host": {
                                                                                                                                                                                                                "value": "human"
                                                                                                                                                                                                              },
                                                                                                                                                                                                              "custom_location": {
                                                                                                                                                                                                                "confidence": {
                                                                                                                                                                                                                  "Rio Grande do Sul": 1.0
                                                                                                                                                                                                                },
                                                                                                                                                                                                                "entropy": -1.000088900581841e-12,
                                                                                                                                                                                                                "value": "Rio Grande do Sul"
                                                                                                                                                                                                              },
                                                                                                                                                                                                              "location": {
                                                                                                                                                                                                                "value": "Taquara"
                                                                                                                                                                                                              },
                                                                                                                                                                                                              "num_date": {
                                                                                                                                                                                                                "confidence": [
                                                                                                                                                                                                                  2020.766393442623,
                                                                                                                                                                                                                  2020.766393442623
                                                                                                                                                                                                                ],
                                                                                                                                                                                                                "value": 2020.766393442623
                                                                                                                                                                                                              },
                                                                                                                                                                                                              "originating_lab": {
                                                                                                                                                                                                                "value": "SECRETARIA MUNICIPAL DE SAUDE DE TAQUARA"
                                                                                                                                                                                                              },
                                                                                                                                                                                                              "pangolin_lineage": {
                                                                                                                                                                                                                "value": "B.1.1.33"
                                                                                                                                                                                                              },
                                                                                                                                                                                                              "recency": {
                                                                                                                                                                                                                "value": "1-2 days ago"
                                                                                                                                                                                                              },
                                                                                                                                                                                                              "regiao": {
                                                                                                                                                                                                                "value": "taquara"
                                                                                                                                                                                                              },
                                                                                                                                                                                                              "region": {
                                                                                                                                                                                                                "value": "South America"
                                                                                                                                                                                                              },
                                                                                                                                                                                                              "region_exposure": {
                                                                                                                                                                                                                "value": "South America"
                                                                                                                                                                                                              },

                                                                                                                                                                                                              "subclade_membership": {
                                                                                                                                                                                                                "value": "20B"
                                                                                                                                                                                                              },
                                                                                                                                                                                                              "submitting_lab": {
                                                                                                                                                                                                                "value": "epiclin"
                                                                                                                                                                                                              }
                                                                                                                                                                                                            }
                                                                                                                                                                                                          },
                                                                                                                                                                                                          {
                                                                                                                                                                                                            "branch_attrs": {
                                                                                                                                                                                                              "mutations": {}
                                                                                                                                                                                                            },
                                                                                                                                                                                                            "children": [
                                                                                                                                                                                                              {
                                                                                                                                                                                                                "branch_attrs": {
                                                                                                                                                                                                                  "mutations": {}
                                                                                                                                                                                                                },
                                                                                                                                                                                                                "name": "Brazil/25251CVL/2020",
                                                                                                                                                                                                                "node_attrs": {

                                                                                                                                                                                                                  "author": {
                                                                                                                                                                                                                    "author": "Sant'Anna et al.",
                                                                                                                                                                                                                    "value": "Sant'Anna et al."
                                                                                                                                                                                                                  },
                                                                                                                                                                                                                  "clade_membership": {
                                                                                                                                                                                                                    "value": "20B"
                                                                                                                                                                                                                  },
                                                                                                                                                                                                                  "country": {
                                                                                                                                                                                                                    "value": "Brazil"
                                                                                                                                                                                                                  },
                                                                                                                                                                                                                  "div": 19,
                                                                                                                                                                                                                  "division": {
                                                                                                                                                                                                                    "value": "Rio Grande do Sul"
                                                                                                                                                                                                                  },
                                                                                                                                                                                                                  "division_exposure": {
                                                                                                                                                                                                                    "value": "Rio Grande do Sul"
                                                                                                                                                                                                                  },
                                                                                                                                                                                                                  "host": {
                                                                                                                                                                                                                    "value": "human"
                                                                                                                                                                                                                  },
                                                                                                                                                                                                                  "custom_location": {
                                                                                                                                                                                                                    "confidence": {
                                                                                                                                                                                                                      "Rio Grande do Sul": 1.0
                                                                                                                                                                                                                    },
                                                                                                                                                                                                                    "entropy": -1.000088900581841e-12,
                                                                                                                                                                                                                    "value": "Rio Grande do Sul"
                                                                                                                                                                                                                  },
                                                                                                                                                                                                                  "location": {
                                                                                                                                                                                                                    "value": "Taquara"
                                                                                                                                                                                                                  },
                                                                                                                                                                                                                  "num_date": {
                                                                                                                                                                                                                    "confidence": [
                                                                                                                                                                                                                      2020.801912568306,
                                                                                                                                                                                                                      2020.801912568306
                                                                                                                                                                                                                    ],
                                                                                                                                                                                                                    "value": 2020.801912568306
                                                                                                                                                                                                                  },
                                                                                                                                                                                                                  "originating_lab": {
                                                                                                                                                                                                                    "value": "SECRETARIA MUNICIPAL DE SAUDE DE TAQUARA"
                                                                                                                                                                                                                  },
                                                                                                                                                                                                                  "pangolin_lineage": {
                                                                                                                                                                                                                    "value": "B.1.1.33"
                                                                                                                                                                                                                  },
                                                                                                                                                                                                                  "recency": {
                                                                                                                                                                                                                    "value": "1-2 days ago"
                                                                                                                                                                                                                  },
                                                                                                                                                                                                                  "regiao": {
                                                                                                                                                                                                                    "value": "taquara"
                                                                                                                                                                                                                  },
                                                                                                                                                                                                                  "region": {
                                                                                                                                                                                                                    "value": "South America"
                                                                                                                                                                                                                  },
                                                                                                                                                                                                                  "region_exposure": {
                                                                                                                                                                                                                    "value": "South America"
                                                                                                                                                                                                                  },

                                                                                                                                                                                                                  "subclade_membership": {
                                                                                                                                                                                                                    "value": "20B"
                                                                                                                                                                                                                  },
                                                                                                                                                                                                                  "submitting_lab": {
                                                                                                                                                                                                                    "value": "epiclin"
                                                                                                                                                                                                                  }
                                                                                                                                                                                                                }
                                                                                                                                                                                                              },
                                                                                                                                                                                                              {
                                                                                                                                                                                                                "branch_attrs": {
                                                                                                                                                                                                                  "labels": {
                                                                                                                                                                                                                    "aa": "ORF1a: P1803S"
                                                                                                                                                                                                                  },
                                                                                                                                                                                                                  "mutations": {
                                                                                                                                                                                                                    "ORF1a": [
                                                                                                                                                                                                                      "P1803S"
                                                                                                                                                                                                                    ],
                                                                                                                                                                                                                    "nuc": [
                                                                                                                                                                                                                      "C5672T",
                                                                                                                                                                                                                      "G28079T",
                                                                                                                                                                                                                      "C29323T"
                                                                                                                                                                                                                    ]
                                                                                                                                                                                                                  }
                                                                                                                                                                                                                },
                                                                                                                                                                                                                "name": "Brazil/RS-00625/2020",
                                                                                                                                                                                                                "node_attrs": {

                                                                                                                                                                                                                  "author": {
                                                                                                                                                                                                                    "author": "Felipe Benites et al",
                                                                                                                                                                                                                    "value": "Felipe Benites et al"
                                                                                                                                                                                                                  },
                                                                                                                                                                                                                  "clade_membership": {
                                                                                                                                                                                                                    "value": "20B"
                                                                                                                                                                                                                  },
                                                                                                                                                                                                                  "country": {
                                                                                                                                                                                                                    "value": "Brazil"
                                                                                                                                                                                                                  },
                                                                                                                                                                                                                  "div": 22,
                                                                                                                                                                                                                  "division": {
                                                                                                                                                                                                                    "value": "Rio Grande do Sul"
                                                                                                                                                                                                                  },
                                                                                                                                                                                                                  "division_exposure": {
                                                                                                                                                                                                                    "value": "Rio Grande do Sul"
                                                                                                                                                                                                                  },
                                                                                                                                                                                                                  "gisaid_epi_isl": {
                                                                                                                                                                                                                    "value": "EPI_ISL_770575"
                                                                                                                                                                                                                  },
                                                                                                                                                                                                                  "host": {
                                                                                                                                                                                                                    "value": "Human"
                                                                                                                                                                                                                  },
                                                                                                                                                                                                                  "custom_location": {
                                                                                                                                                                                                                    "confidence": {
                                                                                                                                                                                                                      "Rio Grande do Sul": 1.0
                                                                                                                                                                                                                    },
                                                                                                                                                                                                                    "entropy": -1.000088900581841e-12,
                                                                                                                                                                                                                    "value": "Rio Grande do Sul"
                                                                                                                                                                                                                  },
                                                                                                                                                                                                                  "location": {
                                                                                                                                                                                                                    "value": "Taquara"
                                                                                                                                                                                                                  },
                                                                                                                                                                                                                  "num_date": {
                                                                                                                                                                                                                    "confidence": [
                                                                                                                                                                                                                      2020.8948087431695,
                                                                                                                                                                                                                      2020.8948087431695
                                                                                                                                                                                                                    ],
                                                                                                                                                                                                                    "value": 2020.8948087431695
                                                                                                                                                                                                                  },
                                                                                                                                                                                                                  "originating_lab": {
                                                                                                                                                                                                                    "value": "Laborat\u00f3rio de Microbiologia Molecular - Universidade FEEVALE"
                                                                                                                                                                                                                  },
                                                                                                                                                                                                                  "pangolin_lineage": {
                                                                                                                                                                                                                    "value": "B.1.1.33"
                                                                                                                                                                                                                  },
                                                                                                                                                                                                                  "recency": {
                                                                                                                                                                                                                    "value": "Older"
                                                                                                                                                                                                                  },
                                                                                                                                                                                                                  "region": {
                                                                                                                                                                                                                    "value": "South America"
                                                                                                                                                                                                                  },
                                                                                                                                                                                                                  "region_exposure": {
                                                                                                                                                                                                                    "value": "South America"
                                                                                                                                                                                                                  },

                                                                                                                                                                                                                  "subclade_membership": {
                                                                                                                                                                                                                    "value": "20B"
                                                                                                                                                                                                                  },
                                                                                                                                                                                                                  "submitting_lab": {
                                                                                                                                                                                                                    "value": "Bioinformatics Laboratory / LNCC"
                                                                                                                                                                                                                  },
                                                                                                                                                                                                                  "url": "https://www.gisaid.org"
                                                                                                                                                                                                                }
                                                                                                                                                                                                              }
                                                                                                                                                                                                            ],
                                                                                                                                                                                                            "name": "NODE_0002759",
                                                                                                                                                                                                            "node_attrs": {
                                                                                                                                                                                                              "clade_membership": {
                                                                                                                                                                                                                "value": "20B"
                                                                                                                                                                                                              },
                                                                                                                                                                                                              "div": 19,
                                                                                                                                                                                                              "custom_location": {
                                                                                                                                                                                                                "confidence": {
                                                                                                                                                                                                                  "Rio Grande do Sul": 0.9992321588124741
                                                                                                                                                                                                                },
                                                                                                                                                                                                                "entropy": 0.006282251638975177,
                                                                                                                                                                                                                "value": "Rio Grande do Sul"
                                                                                                                                                                                                              },
                                                                                                                                                                                                              "num_date": {
                                                                                                                                                                                                                "confidence": [
                                                                                                                                                                                                                  2020.7351329508833,
                                                                                                                                                                                                                  2020.801912568306
                                                                                                                                                                                                                ],
                                                                                                                                                                                                                "value": 2020.7981768897866
                                                                                                                                                                                                              },
                                                                                                                                                                                                              "subclade_membership": {
                                                                                                                                                                                                                "value": "20B"
                                                                                                                                                                                                              }
                                                                                                                                                                                                            }
                                                                                                                                                                                                          }
                                                                                                                                                                                                        ],
                                                                                                                                                                                                        "name": "NODE_0003929",
                                                                                                                                                                                                        "node_attrs": {
                                                                                                                                                                                                          "clade_membership": {
                                                                                                                                                                                                            "value": "20B"
                                                                                                                                                                                                          },
                                                                                                                                                                                                          "div": 19,
                                                                                                                                                                                                          "custom_location": {
                                                                                                                                                                                                            "confidence": {
                                                                                                                                                                                                              "Rio Grande do Sul": 0.9992252671205051
                                                                                                                                                                                                            },
                                                                                                                                                                                                            "entropy": 0.006331676771386834,
                                                                                                                                                                                                            "value": "Rio Grande do Sul"
                                                                                                                                                                                                          },
                                                                                                                                                                                                          "num_date": {
                                                                                                                                                                                                            "confidence": [
                                                                                                                                                                                                              2020.726776169154,
                                                                                                                                                                                                              2020.766393442623
                                                                                                                                                                                                            ],
                                                                                                                                                                                                            "value": 2020.766393442623
                                                                                                                                                                                                          },
                                                                                                                                                                                                          "subclade_membership": {
                                                                                                                                                                                                            "value": "20B"
                                                                                                                                                                                                          }
                                                                                                                                                                                                        }
                                                                                                                                                                                                      },
                                                                                                                                                                                                      {
                                                                                                                                                                                                        "branch_attrs": {
                                                                                                                                                                                                          "mutations": {
                                                                                                                                                                                                            "nuc": [
                                                                                                                                                                                                              "G7675T"
                                                                                                                                                                                                            ]
                                                                                                                                                                                                          }
                                                                                                                                                                                                        },
                                                                                                                                                                                                        "children": [
                                                                                                                                                                                                          {
                                                                                                                                                                                                            "branch_attrs": {
                                                                                                                                                                                                              "labels": {
                                                                                                                                                                                                                "aa": "ORF1a: G112S"
                                                                                                                                                                                                              },
                                                                                                                                                                                                              "mutations": {
                                                                                                                                                                                                                "ORF1a": [
                                                                                                                                                                                                                  "G112S"
                                                                                                                                                                                                                ],
                                                                                                                                                                                                                "nuc": [
                                                                                                                                                                                                                  "G599A"
                                                                                                                                                                                                                ]
                                                                                                                                                                                                              }
                                                                                                                                                                                                            },
                                                                                                                                                                                                            "name": "Brazil/9345CVL/2020",
                                                                                                                                                                                                            "node_attrs": {

                                                                                                                                                                                                              "author": {
                                                                                                                                                                                                                "author": "Sant'Anna et al.",
                                                                                                                                                                                                                "value": "Sant'Anna et al."
                                                                                                                                                                                                              },
                                                                                                                                                                                                              "clade_membership": {
                                                                                                                                                                                                                "value": "20B"
                                                                                                                                                                                                              },
                                                                                                                                                                                                              "country": {
                                                                                                                                                                                                                "value": "Brazil"
                                                                                                                                                                                                              },
                                                                                                                                                                                                              "div": 13,
                                                                                                                                                                                                              "division": {
                                                                                                                                                                                                                "value": "Rio Grande do Sul"
                                                                                                                                                                                                              },
                                                                                                                                                                                                              "division_exposure": {
                                                                                                                                                                                                                "value": "Rio Grande do Sul"
                                                                                                                                                                                                              },
                                                                                                                                                                                                              "host": {
                                                                                                                                                                                                                "value": "human"
                                                                                                                                                                                                              },
                                                                                                                                                                                                              "custom_location": {
                                                                                                                                                                                                                "confidence": {
                                                                                                                                                                                                                  "Rio Grande do Sul": 1.0
                                                                                                                                                                                                                },
                                                                                                                                                                                                                "entropy": -1.000088900581841e-12,
                                                                                                                                                                                                                "value": "Rio Grande do Sul"
                                                                                                                                                                                                              },
                                                                                                                                                                                                              "location": {
                                                                                                                                                                                                                "value": "Tr\u00eas Coroas"
                                                                                                                                                                                                              },
                                                                                                                                                                                                              "num_date": {
                                                                                                                                                                                                                "confidence": [
                                                                                                                                                                                                                  2020.561475409836,
                                                                                                                                                                                                                  2020.561475409836
                                                                                                                                                                                                                ],
                                                                                                                                                                                                                "value": 2020.561475409836
                                                                                                                                                                                                              },
                                                                                                                                                                                                              "originating_lab": {
                                                                                                                                                                                                                "value": "Secretaria Municipal de Sa\u00fade de Tr\u00eas Coroas"
                                                                                                                                                                                                              },
                                                                                                                                                                                                              "pangolin_lineage": {
                                                                                                                                                                                                                "value": "B.1.1.33"
                                                                                                                                                                                                              },
                                                                                                                                                                                                              "recency": {
                                                                                                                                                                                                                "value": "1-2 days ago"
                                                                                                                                                                                                              },
                                                                                                                                                                                                              "regiao": {
                                                                                                                                                                                                                "value": "taquara"
                                                                                                                                                                                                              },
                                                                                                                                                                                                              "region": {
                                                                                                                                                                                                                "value": "South America"
                                                                                                                                                                                                              },
                                                                                                                                                                                                              "region_exposure": {
                                                                                                                                                                                                                "value": "South America"
                                                                                                                                                                                                              },

                                                                                                                                                                                                              "subclade_membership": {
                                                                                                                                                                                                                "value": "20B"
                                                                                                                                                                                                              },
                                                                                                                                                                                                              "submitting_lab": {
                                                                                                                                                                                                                "value": "epiclin"
                                                                                                                                                                                                              }
                                                                                                                                                                                                            }
                                                                                                                                                                                                          },
                                                                                                                                                                                                          {
                                                                                                                                                                                                            "branch_attrs": {
                                                                                                                                                                                                              "mutations": {}
                                                                                                                                                                                                            },
                                                                                                                                                                                                            "name": "Brazil/7040CVL/2020",
                                                                                                                                                                                                            "node_attrs": {

                                                                                                                                                                                                              "author": {
                                                                                                                                                                                                                "author": "Sant'Anna et al.",
                                                                                                                                                                                                                "value": "Sant'Anna et al."
                                                                                                                                                                                                              },
                                                                                                                                                                                                              "clade_membership": {
                                                                                                                                                                                                                "value": "20B"
                                                                                                                                                                                                              },
                                                                                                                                                                                                              "country": {
                                                                                                                                                                                                                "value": "Brazil"
                                                                                                                                                                                                              },
                                                                                                                                                                                                              "div": 12,
                                                                                                                                                                                                              "division": {
                                                                                                                                                                                                                "value": "Rio Grande do Sul"
                                                                                                                                                                                                              },
                                                                                                                                                                                                              "division_exposure": {
                                                                                                                                                                                                                "value": "Rio Grande do Sul"
                                                                                                                                                                                                              },
                                                                                                                                                                                                              "host": {
                                                                                                                                                                                                                "value": "human"
                                                                                                                                                                                                              },
                                                                                                                                                                                                              "custom_location": {
                                                                                                                                                                                                                "confidence": {
                                                                                                                                                                                                                  "Rio Grande do Sul": 1.0
                                                                                                                                                                                                                },
                                                                                                                                                                                                                "entropy": -1.000088900581841e-12,
                                                                                                                                                                                                                "value": "Rio Grande do Sul"
                                                                                                                                                                                                              },
                                                                                                                                                                                                              "location": {
                                                                                                                                                                                                                "value": "Igrejinha"
                                                                                                                                                                                                              },
                                                                                                                                                                                                              "num_date": {
                                                                                                                                                                                                                "confidence": [
                                                                                                                                                                                                                  2020.5341530054645,
                                                                                                                                                                                                                  2020.5341530054645
                                                                                                                                                                                                                ],
                                                                                                                                                                                                                "value": 2020.5341530054645
                                                                                                                                                                                                              },
                                                                                                                                                                                                              "originating_lab": {
                                                                                                                                                                                                                "value": "Unidade Sanit\u00e1ria de Igrejinha"
                                                                                                                                                                                                              },
                                                                                                                                                                                                              "pangolin_lineage": {
                                                                                                                                                                                                                "value": "B.1.1.33"
                                                                                                                                                                                                              },
                                                                                                                                                                                                              "recency": {
                                                                                                                                                                                                                "value": "1-2 days ago"
                                                                                                                                                                                                              },
                                                                                                                                                                                                              "regiao": {
                                                                                                                                                                                                                "value": "taquara"
                                                                                                                                                                                                              },
                                                                                                                                                                                                              "region": {
                                                                                                                                                                                                                "value": "South America"
                                                                                                                                                                                                              },
                                                                                                                                                                                                              "region_exposure": {
                                                                                                                                                                                                                "value": "South America"
                                                                                                                                                                                                              },

                                                                                                                                                                                                              "subclade_membership": {
                                                                                                                                                                                                                "value": "20B"
                                                                                                                                                                                                              },
                                                                                                                                                                                                              "submitting_lab": {
                                                                                                                                                                                                                "value": "epiclin"
                                                                                                                                                                                                              }
                                                                                                                                                                                                            }
                                                                                                                                                                                                          },
                                                                                                                                                                                                          {
                                                                                                                                                                                                            "branch_attrs": {
                                                                                                                                                                                                              "mutations": {
                                                                                                                                                                                                                "nuc": [
                                                                                                                                                                                                                  "C12880T"
                                                                                                                                                                                                                ]
                                                                                                                                                                                                              }
                                                                                                                                                                                                            },
                                                                                                                                                                                                            "children": [
                                                                                                                                                                                                              {
                                                                                                                                                                                                                "branch_attrs": {
                                                                                                                                                                                                                  "mutations": {
                                                                                                                                                                                                                    "nuc": [
                                                                                                                                                                                                                      "T19000C"
                                                                                                                                                                                                                    ]
                                                                                                                                                                                                                  }
                                                                                                                                                                                                                },
                                                                                                                                                                                                                "name": "Brazil/14592CVL/2020",
                                                                                                                                                                                                                "node_attrs": {

                                                                                                                                                                                                                  "author": {
                                                                                                                                                                                                                    "author": "Sant'Anna et al.",
                                                                                                                                                                                                                    "value": "Sant'Anna et al."
                                                                                                                                                                                                                  },
                                                                                                                                                                                                                  "clade_membership": {
                                                                                                                                                                                                                    "value": "20B"
                                                                                                                                                                                                                  },
                                                                                                                                                                                                                  "country": {
                                                                                                                                                                                                                    "value": "Brazil"
                                                                                                                                                                                                                  },
                                                                                                                                                                                                                  "div": 14,
                                                                                                                                                                                                                  "division": {
                                                                                                                                                                                                                    "value": "Rio Grande do Sul"
                                                                                                                                                                                                                  },
                                                                                                                                                                                                                  "division_exposure": {
                                                                                                                                                                                                                    "value": "Rio Grande do Sul"
                                                                                                                                                                                                                  },
                                                                                                                                                                                                                  "host": {
                                                                                                                                                                                                                    "value": "human"
                                                                                                                                                                                                                  },
                                                                                                                                                                                                                  "custom_location": {
                                                                                                                                                                                                                    "confidence": {
                                                                                                                                                                                                                      "Rio Grande do Sul": 1.0
                                                                                                                                                                                                                    },
                                                                                                                                                                                                                    "entropy": -1.000088900581841e-12,
                                                                                                                                                                                                                    "value": "Rio Grande do Sul"
                                                                                                                                                                                                                  },
                                                                                                                                                                                                                  "location": {
                                                                                                                                                                                                                    "value": "Parob\u00e9"
                                                                                                                                                                                                                  },
                                                                                                                                                                                                                  "num_date": {
                                                                                                                                                                                                                    "confidence": [
                                                                                                                                                                                                                      2020.6188524590164,
                                                                                                                                                                                                                      2020.6188524590164
                                                                                                                                                                                                                    ],
                                                                                                                                                                                                                    "value": 2020.6188524590164
                                                                                                                                                                                                                  },
                                                                                                                                                                                                                  "originating_lab": {
                                                                                                                                                                                                                    "value": "Hospital S\u00e3o Francisco de Assis"
                                                                                                                                                                                                                  },
                                                                                                                                                                                                                  "pangolin_lineage": {
                                                                                                                                                                                                                    "value": "B.1.1.33"
                                                                                                                                                                                                                  },
                                                                                                                                                                                                                  "recency": {
                                                                                                                                                                                                                    "value": "1-2 days ago"
                                                                                                                                                                                                                  },
                                                                                                                                                                                                                  "regiao": {
                                                                                                                                                                                                                    "value": "taquara"
                                                                                                                                                                                                                  },
                                                                                                                                                                                                                  "region": {
                                                                                                                                                                                                                    "value": "South America"
                                                                                                                                                                                                                  },
                                                                                                                                                                                                                  "region_exposure": {
                                                                                                                                                                                                                    "value": "South America"
                                                                                                                                                                                                                  },

                                                                                                                                                                                                                  "subclade_membership": {
                                                                                                                                                                                                                    "value": "20B"
                                                                                                                                                                                                                  },
                                                                                                                                                                                                                  "submitting_lab": {
                                                                                                                                                                                                                    "value": "epiclin"
                                                                                                                                                                                                                  }
                                                                                                                                                                                                                }
                                                                                                                                                                                                              },
                                                                                                                                                                                                              {
                                                                                                                                                                                                                "branch_attrs": {
                                                                                                                                                                                                                  "labels": {
                                                                                                                                                                                                                    "aa": "N: D399N; ORF1a: A2529V"
                                                                                                                                                                                                                  },
                                                                                                                                                                                                                  "mutations": {
                                                                                                                                                                                                                    "N": [
                                                                                                                                                                                                                      "D399N"
                                                                                                                                                                                                                    ],
                                                                                                                                                                                                                    "ORF1a": [
                                                                                                                                                                                                                      "A2529V"
                                                                                                                                                                                                                    ],
                                                                                                                                                                                                                    "nuc": [
                                                                                                                                                                                                                      "C7851T",
                                                                                                                                                                                                                      "C11005T",
                                                                                                                                                                                                                      "G29468A"
                                                                                                                                                                                                                    ]
                                                                                                                                                                                                                  }
                                                                                                                                                                                                                },
                                                                                                                                                                                                                "name": "Brazil/28881CVL/2020",
                                                                                                                                                                                                                "node_attrs": {

                                                                                                                                                                                                                  "author": {
                                                                                                                                                                                                                    "author": "Sant'Anna et al.",
                                                                                                                                                                                                                    "value": "Sant'Anna et al."
                                                                                                                                                                                                                  },
                                                                                                                                                                                                                  "clade_membership": {
                                                                                                                                                                                                                    "value": "20B"
                                                                                                                                                                                                                  },
                                                                                                                                                                                                                  "country": {
                                                                                                                                                                                                                    "value": "Brazil"
                                                                                                                                                                                                                  },
                                                                                                                                                                                                                  "div": 16,
                                                                                                                                                                                                                  "division": {
                                                                                                                                                                                                                    "value": "Rio Grande do Sul"
                                                                                                                                                                                                                  },
                                                                                                                                                                                                                  "division_exposure": {
                                                                                                                                                                                                                    "value": "Rio Grande do Sul"
                                                                                                                                                                                                                  },
                                                                                                                                                                                                                  "host": {
                                                                                                                                                                                                                    "value": "human"
                                                                                                                                                                                                                  },
                                                                                                                                                                                                                  "custom_location": {
                                                                                                                                                                                                                    "confidence": {
                                                                                                                                                                                                                      "Rio Grande do Sul": 1.0
                                                                                                                                                                                                                    },
                                                                                                                                                                                                                    "entropy": -1.000088900581841e-12,
                                                                                                                                                                                                                    "value": "Rio Grande do Sul"
                                                                                                                                                                                                                  },
                                                                                                                                                                                                                  "location": {
                                                                                                                                                                                                                    "value": "Porto Alegre"
                                                                                                                                                                                                                  },
                                                                                                                                                                                                                  "num_date": {
                                                                                                                                                                                                                    "confidence": [
                                                                                                                                                                                                                      2020.853825136612,
                                                                                                                                                                                                                      2020.853825136612
                                                                                                                                                                                                                    ],
                                                                                                                                                                                                                    "value": 2020.853825136612
                                                                                                                                                                                                                  },
                                                                                                                                                                                                                  "originating_lab": {
                                                                                                                                                                                                                    "value": "DIRETORIA DE VIGILANCIA EM SAUDE"
                                                                                                                                                                                                                  },
                                                                                                                                                                                                                  "pangolin_lineage": {
                                                                                                                                                                                                                    "value": "B.1.1.33"
                                                                                                                                                                                                                  },
                                                                                                                                                                                                                  "recency": {
                                                                                                                                                                                                                    "value": "1-2 days ago"
                                                                                                                                                                                                                  },
                                                                                                                                                                                                                  "regiao": {
                                                                                                                                                                                                                    "value": "porto_alegre"
                                                                                                                                                                                                                  },
                                                                                                                                                                                                                  "region": {
                                                                                                                                                                                                                    "value": "South America"
                                                                                                                                                                                                                  },
                                                                                                                                                                                                                  "region_exposure": {
                                                                                                                                                                                                                    "value": "South America"
                                                                                                                                                                                                                  },

                                                                                                                                                                                                                  "subclade_membership": {
                                                                                                                                                                                                                    "value": "20B"
                                                                                                                                                                                                                  },
                                                                                                                                                                                                                  "submitting_lab": {
                                                                                                                                                                                                                    "value": "epiclin"
                                                                                                                                                                                                                  }
                                                                                                                                                                                                                }
                                                                                                                                                                                                              }
                                                                                                                                                                                                            ],
                                                                                                                                                                                                            "name": "NODE_0003933",
                                                                                                                                                                                                            "node_attrs": {
                                                                                                                                                                                                              "clade_membership": {
                                                                                                                                                                                                                "value": "20B"
                                                                                                                                                                                                              },
                                                                                                                                                                                                              "div": 13,
                                                                                                                                                                                                              "custom_location": {
                                                                                                                                                                                                                "confidence": {
                                                                                                                                                                                                                  "Rio Grande do Sul": 0.9992875140502966
                                                                                                                                                                                                                },
                                                                                                                                                                                                                "entropy": 0.005882912968433379,
                                                                                                                                                                                                                "value": "Rio Grande do Sul"
                                                                                                                                                                                                              },
                                                                                                                                                                                                              "num_date": {
                                                                                                                                                                                                                "confidence": [
                                                                                                                                                                                                                  2020.5411081038205,
                                                                                                                                                                                                                  2020.6133887466005
                                                                                                                                                                                                                ],
                                                                                                                                                                                                                "value": 2020.5908821439161
                                                                                                                                                                                                              },
                                                                                                                                                                                                              "subclade_membership": {
                                                                                                                                                                                                                "value": "20B"
                                                                                                                                                                                                              }
                                                                                                                                                                                                            }
                                                                                                                                                                                                          }
                                                                                                                                                                                                        ],
                                                                                                                                                                                                        "name": "NODE_0003931",
                                                                                                                                                                                                        "node_attrs": {
                                                                                                                                                                                                          "clade_membership": {
                                                                                                                                                                                                            "value": "20B"
                                                                                                                                                                                                          },
                                                                                                                                                                                                          "div": 12,
                                                                                                                                                                                                          "custom_location": {
                                                                                                                                                                                                            "confidence": {
                                                                                                                                                                                                              "Rio Grande do Sul": 0.9999270278468736
                                                                                                                                                                                                            },
                                                                                                                                                                                                            "entropy": 0.000768140148423392,
                                                                                                                                                                                                            "value": "Rio Grande do Sul"
                                                                                                                                                                                                          },
                                                                                                                                                                                                          "num_date": {
                                                                                                                                                                                                            "confidence": [
                                                                                                                                                                                                              2020.4951290337622,
                                                                                                                                                                                                              2020.5341530054645
                                                                                                                                                                                                            ],
                                                                                                                                                                                                            "value": 2020.5341530054645
                                                                                                                                                                                                          },
                                                                                                                                                                                                          "subclade_membership": {
                                                                                                                                                                                                            "value": "20B"
                                                                                                                                                                                                          }
                                                                                                                                                                                                        }
                                                                                                                                                                                                      },
                                                                                                                                                                                                      {
                                                                                                                                                                                                        "branch_attrs": {
                                                                                                                                                                                                          "mutations": {}
                                                                                                                                                                                                        },
                                                                                                                                                                                                        "children": [
                                                                                                                                                                                                          {
                                                                                                                                                                                                            "branch_attrs": {
                                                                                                                                                                                                              "mutations": {
                                                                                                                                                                                                                "nuc": [
                                                                                                                                                                                                                  "C19554T"
                                                                                                                                                                                                                ]
                                                                                                                                                                                                              }
                                                                                                                                                                                                            },
                                                                                                                                                                                                            "name": "Brazil/8854CVL/2020",
                                                                                                                                                                                                            "node_attrs": {

                                                                                                                                                                                                              "author": {
                                                                                                                                                                                                                "author": "Sant'Anna et al.",
                                                                                                                                                                                                                "value": "Sant'Anna et al."
                                                                                                                                                                                                              },
                                                                                                                                                                                                              "clade_membership": {
                                                                                                                                                                                                                "value": "20B"
                                                                                                                                                                                                              },
                                                                                                                                                                                                              "country": {
                                                                                                                                                                                                                "value": "Brazil"
                                                                                                                                                                                                              },
                                                                                                                                                                                                              "div": 12,
                                                                                                                                                                                                              "division": {
                                                                                                                                                                                                                "value": "Rio Grande do Sul"
                                                                                                                                                                                                              },
                                                                                                                                                                                                              "division_exposure": {
                                                                                                                                                                                                                "value": "Rio Grande do Sul"
                                                                                                                                                                                                              },
                                                                                                                                                                                                              "host": {
                                                                                                                                                                                                                "value": "human"
                                                                                                                                                                                                              },
                                                                                                                                                                                                              "custom_location": {
                                                                                                                                                                                                                "confidence": {
                                                                                                                                                                                                                  "Rio Grande do Sul": 1.0
                                                                                                                                                                                                                },
                                                                                                                                                                                                                "entropy": -1.000088900581841e-12,
                                                                                                                                                                                                                "value": "Rio Grande do Sul"
                                                                                                                                                                                                              },
                                                                                                                                                                                                              "location": {
                                                                                                                                                                                                                "value": "Campo Bom"
                                                                                                                                                                                                              },
                                                                                                                                                                                                              "num_date": {
                                                                                                                                                                                                                "confidence": [
                                                                                                                                                                                                                  2020.5560109289618,
                                                                                                                                                                                                                  2020.5560109289618
                                                                                                                                                                                                                ],
                                                                                                                                                                                                                "value": 2020.5560109289618
                                                                                                                                                                                                              },
                                                                                                                                                                                                              "originating_lab": {
                                                                                                                                                                                                                "value": "Pronto Atendimento Campo Bom"
                                                                                                                                                                                                              },
                                                                                                                                                                                                              "pangolin_lineage": {
                                                                                                                                                                                                                "value": "B.1.1.33"
                                                                                                                                                                                                              },
                                                                                                                                                                                                              "recency": {
                                                                                                                                                                                                                "value": "1-2 days ago"
                                                                                                                                                                                                              },
                                                                                                                                                                                                              "regiao": {
                                                                                                                                                                                                                "value": "novo_hamburgo"
                                                                                                                                                                                                              },
                                                                                                                                                                                                              "region": {
                                                                                                                                                                                                                "value": "South America"
                                                                                                                                                                                                              },
                                                                                                                                                                                                              "region_exposure": {
                                                                                                                                                                                                                "value": "South America"
                                                                                                                                                                                                              },

                                                                                                                                                                                                              "subclade_membership": {
                                                                                                                                                                                                                "value": "20B"
                                                                                                                                                                                                              },
                                                                                                                                                                                                              "submitting_lab": {
                                                                                                                                                                                                                "value": "epiclin"
                                                                                                                                                                                                              }
                                                                                                                                                                                                            }
                                                                                                                                                                                                          },
                                                                                                                                                                                                          {
                                                                                                                                                                                                            "branch_attrs": {
                                                                                                                                                                                                              "labels": {
                                                                                                                                                                                                                "aa": "ORF3a: P25S"
                                                                                                                                                                                                              },
                                                                                                                                                                                                              "mutations": {
                                                                                                                                                                                                                "ORF3a": [
                                                                                                                                                                                                                  "P25S"
                                                                                                                                                                                                                ],
                                                                                                                                                                                                                "nuc": [
                                                                                                                                                                                                                  "C14599T",
                                                                                                                                                                                                                  "C25465T"
                                                                                                                                                                                                                ]
                                                                                                                                                                                                              }
                                                                                                                                                                                                            },
                                                                                                                                                                                                            "children": [
                                                                                                                                                                                                              {
                                                                                                                                                                                                                "branch_attrs": {
                                                                                                                                                                                                                  "labels": {
                                                                                                                                                                                                                    "aa": "ORF7a: E16D, L30F"
                                                                                                                                                                                                                  },
                                                                                                                                                                                                                  "mutations": {
                                                                                                                                                                                                                    "ORF7a": [
                                                                                                                                                                                                                      "E16D",
                                                                                                                                                                                                                      "L30F"
                                                                                                                                                                                                                    ],
                                                                                                                                                                                                                    "nuc": [
                                                                                                                                                                                                                      "A8845G",
                                                                                                                                                                                                                      "T14148C",
                                                                                                                                                                                                                      "G27390T",
                                                                                                                                                                                                                      "G27441T",
                                                                                                                                                                                                                      "C27481T"
                                                                                                                                                                                                                    ]
                                                                                                                                                                                                                  }
                                                                                                                                                                                                                },
                                                                                                                                                                                                                "name": "Brazil/23858CVL/2020",
                                                                                                                                                                                                                "node_attrs": {

                                                                                                                                                                                                                  "author": {
                                                                                                                                                                                                                    "author": "Sant'Anna et al.",
                                                                                                                                                                                                                    "value": "Sant'Anna et al."
                                                                                                                                                                                                                  },
                                                                                                                                                                                                                  "clade_membership": {
                                                                                                                                                                                                                    "value": "20B"
                                                                                                                                                                                                                  },
                                                                                                                                                                                                                  "country": {
                                                                                                                                                                                                                    "value": "Brazil"
                                                                                                                                                                                                                  },
                                                                                                                                                                                                                  "div": 18,
                                                                                                                                                                                                                  "division": {
                                                                                                                                                                                                                    "value": "Rio Grande do Sul"
                                                                                                                                                                                                                  },
                                                                                                                                                                                                                  "division_exposure": {
                                                                                                                                                                                                                    "value": "Rio Grande do Sul"
                                                                                                                                                                                                                  },
                                                                                                                                                                                                                  "host": {
                                                                                                                                                                                                                    "value": "human"
                                                                                                                                                                                                                  },
                                                                                                                                                                                                                  "custom_location": {
                                                                                                                                                                                                                    "confidence": {
                                                                                                                                                                                                                      "Rio Grande do Sul": 1.0
                                                                                                                                                                                                                    },
                                                                                                                                                                                                                    "entropy": -1.000088900581841e-12,
                                                                                                                                                                                                                    "value": "Rio Grande do Sul"
                                                                                                                                                                                                                  },
                                                                                                                                                                                                                  "location": {
                                                                                                                                                                                                                    "value": "Parob\u00e9"
                                                                                                                                                                                                                  },
                                                                                                                                                                                                                  "num_date": {
                                                                                                                                                                                                                    "confidence": [
                                                                                                                                                                                                                      2020.7882513661202,
                                                                                                                                                                                                                      2020.7882513661202
                                                                                                                                                                                                                    ],
                                                                                                                                                                                                                    "value": 2020.7882513661202
                                                                                                                                                                                                                  },
                                                                                                                                                                                                                  "originating_lab": {
                                                                                                                                                                                                                    "value": "HOSPITAL SAO FRANCISCO DE ASSIS"
                                                                                                                                                                                                                  },
                                                                                                                                                                                                                  "pangolin_lineage": {
                                                                                                                                                                                                                    "value": "B.1.1.33"
                                                                                                                                                                                                                  },
                                                                                                                                                                                                                  "recency": {
                                                                                                                                                                                                                    "value": "1-2 days ago"
                                                                                                                                                                                                                  },
                                                                                                                                                                                                                  "regiao": {
                                                                                                                                                                                                                    "value": "taquara"
                                                                                                                                                                                                                  },
                                                                                                                                                                                                                  "region": {
                                                                                                                                                                                                                    "value": "South America"
                                                                                                                                                                                                                  },
                                                                                                                                                                                                                  "region_exposure": {
                                                                                                                                                                                                                    "value": "South America"
                                                                                                                                                                                                                  },

                                                                                                                                                                                                                  "subclade_membership": {
                                                                                                                                                                                                                    "value": "20B"
                                                                                                                                                                                                                  },
                                                                                                                                                                                                                  "submitting_lab": {
                                                                                                                                                                                                                    "value": "epiclin"
                                                                                                                                                                                                                  }
                                                                                                                                                                                                                }
                                                                                                                                                                                                              },
                                                                                                                                                                                                              {
                                                                                                                                                                                                                "branch_attrs": {
                                                                                                                                                                                                                  "mutations": {}
                                                                                                                                                                                                                },
                                                                                                                                                                                                                "name": "Brazil/17261CVL/2020",
                                                                                                                                                                                                                "node_attrs": {

                                                                                                                                                                                                                  "author": {
                                                                                                                                                                                                                    "author": "Sant'Anna et al.",
                                                                                                                                                                                                                    "value": "Sant'Anna et al."
                                                                                                                                                                                                                  },
                                                                                                                                                                                                                  "clade_membership": {
                                                                                                                                                                                                                    "value": "20B"
                                                                                                                                                                                                                  },
                                                                                                                                                                                                                  "country": {
                                                                                                                                                                                                                    "value": "Brazil"
                                                                                                                                                                                                                  },
                                                                                                                                                                                                                  "div": 13,
                                                                                                                                                                                                                  "division": {
                                                                                                                                                                                                                    "value": "Rio Grande do Sul"
                                                                                                                                                                                                                  },
                                                                                                                                                                                                                  "division_exposure": {
                                                                                                                                                                                                                    "value": "Rio Grande do Sul"
                                                                                                                                                                                                                  },
                                                                                                                                                                                                                  "host": {
                                                                                                                                                                                                                    "value": "human"
                                                                                                                                                                                                                  },
                                                                                                                                                                                                                  "custom_location": {
                                                                                                                                                                                                                    "confidence": {
                                                                                                                                                                                                                      "Rio Grande do Sul": 1.0
                                                                                                                                                                                                                    },
                                                                                                                                                                                                                    "entropy": -1.000088900581841e-12,
                                                                                                                                                                                                                    "value": "Rio Grande do Sul"
                                                                                                                                                                                                                  },
                                                                                                                                                                                                                  "location": {
                                                                                                                                                                                                                    "value": "Riozinho"
                                                                                                                                                                                                                  },
                                                                                                                                                                                                                  "num_date": {
                                                                                                                                                                                                                    "confidence": [
                                                                                                                                                                                                                      2020.6707650273224,
                                                                                                                                                                                                                      2020.6707650273224
                                                                                                                                                                                                                    ],
                                                                                                                                                                                                                    "value": 2020.6707650273224
                                                                                                                                                                                                                  },
                                                                                                                                                                                                                  "originating_lab": {
                                                                                                                                                                                                                    "value": "UNIDADE BASICA DE SAUDE DE RIOZINHO"
                                                                                                                                                                                                                  },
                                                                                                                                                                                                                  "pangolin_lineage": {
                                                                                                                                                                                                                    "value": "B.1.1.33"
                                                                                                                                                                                                                  },
                                                                                                                                                                                                                  "recency": {
                                                                                                                                                                                                                    "value": "1-2 days ago"
                                                                                                                                                                                                                  },
                                                                                                                                                                                                                  "regiao": {
                                                                                                                                                                                                                    "value": "taquara"
                                                                                                                                                                                                                  },
                                                                                                                                                                                                                  "region": {
                                                                                                                                                                                                                    "value": "South America"
                                                                                                                                                                                                                  },
                                                                                                                                                                                                                  "region_exposure": {
                                                                                                                                                                                                                    "value": "South America"
                                                                                                                                                                                                                  },

                                                                                                                                                                                                                  "subclade_membership": {
                                                                                                                                                                                                                    "value": "20B"
                                                                                                                                                                                                                  },
                                                                                                                                                                                                                  "submitting_lab": {
                                                                                                                                                                                                                    "value": "epiclin"
                                                                                                                                                                                                                  }
                                                                                                                                                                                                                }
                                                                                                                                                                                                              },
                                                                                                                                                                                                              {
                                                                                                                                                                                                                "branch_attrs": {
                                                                                                                                                                                                                  "mutations": {}
                                                                                                                                                                                                                },
                                                                                                                                                                                                                "children": [
                                                                                                                                                                                                                  {
                                                                                                                                                                                                                    "branch_attrs": {
                                                                                                                                                                                                                      "mutations": {}
                                                                                                                                                                                                                    },
                                                                                                                                                                                                                    "name": "Brazil/18638CVL/2020",
                                                                                                                                                                                                                    "node_attrs": {

                                                                                                                                                                                                                      "author": {
                                                                                                                                                                                                                        "author": "Sant'Anna et al.",
                                                                                                                                                                                                                        "value": "Sant'Anna et al."
                                                                                                                                                                                                                      },
                                                                                                                                                                                                                      "clade_membership": {
                                                                                                                                                                                                                        "value": "20B"
                                                                                                                                                                                                                      },
                                                                                                                                                                                                                      "country": {
                                                                                                                                                                                                                        "value": "Brazil"
                                                                                                                                                                                                                      },
                                                                                                                                                                                                                      "div": 13,
                                                                                                                                                                                                                      "division": {
                                                                                                                                                                                                                        "value": "Rio Grande do Sul"
                                                                                                                                                                                                                      },
                                                                                                                                                                                                                      "division_exposure": {
                                                                                                                                                                                                                        "value": "Rio Grande do Sul"
                                                                                                                                                                                                                      },
                                                                                                                                                                                                                      "host": {
                                                                                                                                                                                                                        "value": "human"
                                                                                                                                                                                                                      },
                                                                                                                                                                                                                      "custom_location": {
                                                                                                                                                                                                                        "confidence": {
                                                                                                                                                                                                                          "Rio Grande do Sul": 0.9999999999999999
                                                                                                                                                                                                                        },
                                                                                                                                                                                                                        "entropy": -9.99866855976916e-13,
                                                                                                                                                                                                                        "value": "Rio Grande do Sul"
                                                                                                                                                                                                                      },
                                                                                                                                                                                                                      "location": {
                                                                                                                                                                                                                        "value": "Parob\u00e9"
                                                                                                                                                                                                                      },
                                                                                                                                                                                                                      "num_date": {
                                                                                                                                                                                                                        "confidence": [
                                                                                                                                                                                                                          2020.6953551912568,
                                                                                                                                                                                                                          2020.6953551912568
                                                                                                                                                                                                                        ],
                                                                                                                                                                                                                        "value": 2020.6953551912568
                                                                                                                                                                                                                      },
                                                                                                                                                                                                                      "originating_lab": {
                                                                                                                                                                                                                        "value": "HOSPITAL SAO FRANCISCO DE ASSIS"
                                                                                                                                                                                                                      },
                                                                                                                                                                                                                      "pangolin_lineage": {
                                                                                                                                                                                                                        "value": "B.1.1.33"
                                                                                                                                                                                                                      },
                                                                                                                                                                                                                      "recency": {
                                                                                                                                                                                                                        "value": "1-2 days ago"
                                                                                                                                                                                                                      },
                                                                                                                                                                                                                      "regiao": {
                                                                                                                                                                                                                        "value": "taquara"
                                                                                                                                                                                                                      },
                                                                                                                                                                                                                      "region": {
                                                                                                                                                                                                                        "value": "South America"
                                                                                                                                                                                                                      },
                                                                                                                                                                                                                      "region_exposure": {
                                                                                                                                                                                                                        "value": "South America"
                                                                                                                                                                                                                      },

                                                                                                                                                                                                                      "subclade_membership": {
                                                                                                                                                                                                                        "value": "20B"
                                                                                                                                                                                                                      },
                                                                                                                                                                                                                      "submitting_lab": {
                                                                                                                                                                                                                        "value": "epiclin"
                                                                                                                                                                                                                      }
                                                                                                                                                                                                                    }
                                                                                                                                                                                                                  },
                                                                                                                                                                                                                  {
                                                                                                                                                                                                                    "branch_attrs": {
                                                                                                                                                                                                                      "mutations": {
                                                                                                                                                                                                                        "nuc": [
                                                                                                                                                                                                                          "T13737C"
                                                                                                                                                                                                                        ]
                                                                                                                                                                                                                      }
                                                                                                                                                                                                                    },
                                                                                                                                                                                                                    "name": "Brazil/23499CVL/2020",
                                                                                                                                                                                                                    "node_attrs": {

                                                                                                                                                                                                                      "author": {
                                                                                                                                                                                                                        "author": "Sant'Anna et al.",
                                                                                                                                                                                                                        "value": "Sant'Anna et al."
                                                                                                                                                                                                                      },
                                                                                                                                                                                                                      "clade_membership": {
                                                                                                                                                                                                                        "value": "20B"
                                                                                                                                                                                                                      },
                                                                                                                                                                                                                      "country": {
                                                                                                                                                                                                                        "value": "Brazil"
                                                                                                                                                                                                                      },
                                                                                                                                                                                                                      "div": 14,
                                                                                                                                                                                                                      "division": {
                                                                                                                                                                                                                        "value": "Rio Grande do Sul"
                                                                                                                                                                                                                      },
                                                                                                                                                                                                                      "division_exposure": {
                                                                                                                                                                                                                        "value": "Rio Grande do Sul"
                                                                                                                                                                                                                      },
                                                                                                                                                                                                                      "host": {
                                                                                                                                                                                                                        "value": "human"
                                                                                                                                                                                                                      },
                                                                                                                                                                                                                      "custom_location": {
                                                                                                                                                                                                                        "confidence": {
                                                                                                                                                                                                                          "Rio Grande do Sul": 0.9999999999999999
                                                                                                                                                                                                                        },
                                                                                                                                                                                                                        "entropy": -9.99866855976916e-13,
                                                                                                                                                                                                                        "value": "Rio Grande do Sul"
                                                                                                                                                                                                                      },
                                                                                                                                                                                                                      "location": {
                                                                                                                                                                                                                        "value": "Tr\u00eas Coroas"
                                                                                                                                                                                                                      },
                                                                                                                                                                                                                      "num_date": {
                                                                                                                                                                                                                        "confidence": [
                                                                                                                                                                                                                          2020.785519125683,
                                                                                                                                                                                                                          2020.785519125683
                                                                                                                                                                                                                        ],
                                                                                                                                                                                                                        "value": 2020.785519125683
                                                                                                                                                                                                                      },
                                                                                                                                                                                                                      "originating_lab": {
                                                                                                                                                                                                                        "value": "SECRETARIA MUNICIPAL DE SAUDE DE TRES COROAS"
                                                                                                                                                                                                                      },
                                                                                                                                                                                                                      "pangolin_lineage": {
                                                                                                                                                                                                                        "value": "B.1.1.33"
                                                                                                                                                                                                                      },
                                                                                                                                                                                                                      "recency": {
                                                                                                                                                                                                                        "value": "1-2 days ago"
                                                                                                                                                                                                                      },
                                                                                                                                                                                                                      "regiao": {
                                                                                                                                                                                                                        "value": "taquara"
                                                                                                                                                                                                                      },
                                                                                                                                                                                                                      "region": {
                                                                                                                                                                                                                        "value": "South America"
                                                                                                                                                                                                                      },
                                                                                                                                                                                                                      "region_exposure": {
                                                                                                                                                                                                                        "value": "South America"
                                                                                                                                                                                                                      },

                                                                                                                                                                                                                      "subclade_membership": {
                                                                                                                                                                                                                        "value": "20B"
                                                                                                                                                                                                                      },
                                                                                                                                                                                                                      "submitting_lab": {
                                                                                                                                                                                                                        "value": "epiclin"
                                                                                                                                                                                                                      }
                                                                                                                                                                                                                    }
                                                                                                                                                                                                                  }
                                                                                                                                                                                                                ],
                                                                                                                                                                                                                "name": "NODE_0002764",
                                                                                                                                                                                                                "node_attrs": {
                                                                                                                                                                                                                  "clade_membership": {
                                                                                                                                                                                                                    "value": "20B"
                                                                                                                                                                                                                  },
                                                                                                                                                                                                                  "div": 13,
                                                                                                                                                                                                                  "custom_location": {
                                                                                                                                                                                                                    "confidence": {
                                                                                                                                                                                                                      "Rio Grande do Sul": 0.9992870808830905
                                                                                                                                                                                                                    },
                                                                                                                                                                                                                    "entropy": 0.00588605383635149,
                                                                                                                                                                                                                    "value": "Rio Grande do Sul"
                                                                                                                                                                                                                  },
                                                                                                                                                                                                                  "num_date": {
                                                                                                                                                                                                                    "confidence": [
                                                                                                                                                                                                                      2020.6423961874189,
                                                                                                                                                                                                                      2020.6953551912568
                                                                                                                                                                                                                    ],
                                                                                                                                                                                                                    "value": 2020.6953551912568
                                                                                                                                                                                                                  },
                                                                                                                                                                                                                  "subclade_membership": {
                                                                                                                                                                                                                    "value": "20B"
                                                                                                                                                                                                                  }
                                                                                                                                                                                                                }
                                                                                                                                                                                                              }
                                                                                                                                                                                                            ],
                                                                                                                                                                                                            "name": "NODE_0003925",
                                                                                                                                                                                                            "node_attrs": {
                                                                                                                                                                                                              "clade_membership": {
                                                                                                                                                                                                                "value": "20B"
                                                                                                                                                                                                              },
                                                                                                                                                                                                              "div": 13,
                                                                                                                                                                                                              "custom_location": {
                                                                                                                                                                                                                "confidence": {
                                                                                                                                                                                                                  "Rio Grande do Sul": 0.9999215395459979
                                                                                                                                                                                                                },
                                                                                                                                                                                                                "entropy": 0.0008202203215090673,
                                                                                                                                                                                                                "value": "Rio Grande do Sul"
                                                                                                                                                                                                              },
                                                                                                                                                                                                              "num_date": {
                                                                                                                                                                                                                "confidence": [
                                                                                                                                                                                                                  2020.5325537873148,
                                                                                                                                                                                                                  2020.6707650273224
                                                                                                                                                                                                                ],
                                                                                                                                                                                                                "value": 2020.6698459609565
                                                                                                                                                                                                              },
                                                                                                                                                                                                              "subclade_membership": {
                                                                                                                                                                                                                "value": "20B"
                                                                                                                                                                                                              }
                                                                                                                                                                                                            }
                                                                                                                                                                                                          }
                                                                                                                                                                                                        ],
                                                                                                                                                                                                        "name": "NODE_0002762",
                                                                                                                                                                                                        "node_attrs": {
                                                                                                                                                                                                          "clade_membership": {
                                                                                                                                                                                                            "value": "20B"
                                                                                                                                                                                                          },
                                                                                                                                                                                                          "div": 11,
                                                                                                                                                                                                          "custom_location": {
                                                                                                                                                                                                            "confidence": {
                                                                                                                                                                                                              "Rio Grande do Sul": 0.9992800910432151
                                                                                                                                                                                                            },
                                                                                                                                                                                                            "entropy": 0.00593670043669232,
                                                                                                                                                                                                            "value": "Rio Grande do Sul"
                                                                                                                                                                                                          },
                                                                                                                                                                                                          "num_date": {
                                                                                                                                                                                                            "confidence": [
                                                                                                                                                                                                              2020.4359727957594,
                                                                                                                                                                                                              2020.5487886186777
                                                                                                                                                                                                            ],
                                                                                                                                                                                                            "value": 2020.5114966814845
                                                                                                                                                                                                          },
                                                                                                                                                                                                          "subclade_membership": {
                                                                                                                                                                                                            "value": "20B"
                                                                                                                                                                                                          }
                                                                                                                                                                                                        }
                                                                                                                                                                                                      }
                                                                                                                                                                                                    ],
                                                                                                                                                                                                    "name": "NODE_0003923",
                                                                                                                                                                                                    "node_attrs": {
                                                                                                                                                                                                      "clade_membership": {
                                                                                                                                                                                                        "value": "20B"
                                                                                                                                                                                                      },
                                                                                                                                                                                                      "div": 11,
                                                                                                                                                                                                      "custom_location": {
                                                                                                                                                                                                        "confidence": {
                                                                                                                                                                                                          "Rio Grande do Sul": 0.9999120835302476
                                                                                                                                                                                                        },
                                                                                                                                                                                                        "entropy": 0.0009090639097217278,
                                                                                                                                                                                                        "value": "Rio Grande do Sul"
                                                                                                                                                                                                      },
                                                                                                                                                                                                      "num_date": {
                                                                                                                                                                                                        "confidence": [
                                                                                                                                                                                                          2020.4322977864324,
                                                                                                                                                                                                          2020.5264369353076
                                                                                                                                                                                                        ],
                                                                                                                                                                                                        "value": 2020.4725430060632
                                                                                                                                                                                                      },
                                                                                                                                                                                                      "subclade_membership": {
                                                                                                                                                                                                        "value": "20B"
                                                                                                                                                                                                      }
                                                                                                                                                                                                    }
                                                                                                                                                                                                  },
                                                                                                                                                                                                  {
                                                                                                                                                                                                    "branch_attrs": {
                                                                                                                                                                                                      "mutations": {}
                                                                                                                                                                                                    },
                                                                                                                                                                                                    "children": [
                                                                                                                                                                                                      {
                                                                                                                                                                                                        "branch_attrs": {
                                                                                                                                                                                                          "mutations": {}
                                                                                                                                                                                                        },
                                                                                                                                                                                                        "children": [
                                                                                                                                                                                                          {
                                                                                                                                                                                                            "branch_attrs": {
                                                                                                                                                                                                              "labels": {
                                                                                                                                                                                                                "aa": "ORF7a: V71L; S: M731I"
                                                                                                                                                                                                              },
                                                                                                                                                                                                              "mutations": {
                                                                                                                                                                                                                "ORF7a": [
                                                                                                                                                                                                                  "V71L"
                                                                                                                                                                                                                ],
                                                                                                                                                                                                                "S": [
                                                                                                                                                                                                                  "M731I"
                                                                                                                                                                                                                ],
                                                                                                                                                                                                                "nuc": [
                                                                                                                                                                                                                  "T16905C",
                                                                                                                                                                                                                  "G23755T",
                                                                                                                                                                                                                  "G27604T"
                                                                                                                                                                                                                ]
                                                                                                                                                                                                              }
                                                                                                                                                                                                            },
                                                                                                                                                                                                            "name": "Brazil/17124CVL/2020",
                                                                                                                                                                                                            "node_attrs": {

                                                                                                                                                                                                              "author": {
                                                                                                                                                                                                                "author": "Sant'Anna et al.",
                                                                                                                                                                                                                "value": "Sant'Anna et al."
                                                                                                                                                                                                              },
                                                                                                                                                                                                              "clade_membership": {
                                                                                                                                                                                                                "value": "20B"
                                                                                                                                                                                                              },
                                                                                                                                                                                                              "country": {
                                                                                                                                                                                                                "value": "Brazil"
                                                                                                                                                                                                              },
                                                                                                                                                                                                              "div": 13,
                                                                                                                                                                                                              "division": {
                                                                                                                                                                                                                "value": "Rio Grande do Sul"
                                                                                                                                                                                                              },
                                                                                                                                                                                                              "division_exposure": {
                                                                                                                                                                                                                "value": "Rio Grande do Sul"
                                                                                                                                                                                                              },
                                                                                                                                                                                                              "host": {
                                                                                                                                                                                                                "value": "human"
                                                                                                                                                                                                              },
                                                                                                                                                                                                              "custom_location": {
                                                                                                                                                                                                                "confidence": {
                                                                                                                                                                                                                  "Rio Grande do Sul": 1.0
                                                                                                                                                                                                                },
                                                                                                                                                                                                                "entropy": -1.000088900581841e-12,
                                                                                                                                                                                                                "value": "Rio Grande do Sul"
                                                                                                                                                                                                              },
                                                                                                                                                                                                              "location": {
                                                                                                                                                                                                                "value": "Canoas"
                                                                                                                                                                                                              },
                                                                                                                                                                                                              "num_date": {
                                                                                                                                                                                                                "confidence": [
                                                                                                                                                                                                                  2020.6653005464482,
                                                                                                                                                                                                                  2020.6653005464482
                                                                                                                                                                                                                ],
                                                                                                                                                                                                                "value": 2020.6653005464482
                                                                                                                                                                                                              },
                                                                                                                                                                                                              "originating_lab": {
                                                                                                                                                                                                                "value": "DIRETORIA DE VIGILANCIA EM SAUDE"
                                                                                                                                                                                                              },
                                                                                                                                                                                                              "pangolin_lineage": {
                                                                                                                                                                                                                "value": "B.1.1.33"
                                                                                                                                                                                                              },
                                                                                                                                                                                                              "recency": {
                                                                                                                                                                                                                "value": "1-2 days ago"
                                                                                                                                                                                                              },
                                                                                                                                                                                                              "regiao": {
                                                                                                                                                                                                                "value": "canoas"
                                                                                                                                                                                                              },
                                                                                                                                                                                                              "region": {
                                                                                                                                                                                                                "value": "South America"
                                                                                                                                                                                                              },
                                                                                                                                                                                                              "region_exposure": {
                                                                                                                                                                                                                "value": "South America"
                                                                                                                                                                                                              },

                                                                                                                                                                                                              "subclade_membership": {
                                                                                                                                                                                                                "value": "20B"
                                                                                                                                                                                                              },
                                                                                                                                                                                                              "submitting_lab": {
                                                                                                                                                                                                                "value": "epiclin"
                                                                                                                                                                                                              }
                                                                                                                                                                                                            }
                                                                                                                                                                                                          },
                                                                                                                                                                                                          {
                                                                                                                                                                                                            "branch_attrs": {
                                                                                                                                                                                                              "mutations": {
                                                                                                                                                                                                                "nuc": [
                                                                                                                                                                                                                  "C5284T",
                                                                                                                                                                                                                  "A27648G"
                                                                                                                                                                                                                ]
                                                                                                                                                                                                              }
                                                                                                                                                                                                            },
                                                                                                                                                                                                            "name": "Brazil/14871CVL/2020",
                                                                                                                                                                                                            "node_attrs": {

                                                                                                                                                                                                              "author": {
                                                                                                                                                                                                                "author": "Sant'Anna et al.",
                                                                                                                                                                                                                "value": "Sant'Anna et al."
                                                                                                                                                                                                              },
                                                                                                                                                                                                              "clade_membership": {
                                                                                                                                                                                                                "value": "20B"
                                                                                                                                                                                                              },
                                                                                                                                                                                                              "country": {
                                                                                                                                                                                                                "value": "Brazil"
                                                                                                                                                                                                              },
                                                                                                                                                                                                              "div": 12,
                                                                                                                                                                                                              "division": {
                                                                                                                                                                                                                "value": "Rio Grande do Sul"
                                                                                                                                                                                                              },
                                                                                                                                                                                                              "division_exposure": {
                                                                                                                                                                                                                "value": "Rio Grande do Sul"
                                                                                                                                                                                                              },
                                                                                                                                                                                                              "host": {
                                                                                                                                                                                                                "value": "human"
                                                                                                                                                                                                              },
                                                                                                                                                                                                              "custom_location": {
                                                                                                                                                                                                                "confidence": {
                                                                                                                                                                                                                  "Rio Grande do Sul": 1.0
                                                                                                                                                                                                                },
                                                                                                                                                                                                                "entropy": -1.000088900581841e-12,
                                                                                                                                                                                                                "value": "Rio Grande do Sul"
                                                                                                                                                                                                              },
                                                                                                                                                                                                              "location": {
                                                                                                                                                                                                                "value": "Canoas"
                                                                                                                                                                                                              },
                                                                                                                                                                                                              "num_date": {
                                                                                                                                                                                                                "confidence": [
                                                                                                                                                                                                                  2020.627049180328,
                                                                                                                                                                                                                  2020.627049180328
                                                                                                                                                                                                                ],
                                                                                                                                                                                                                "value": 2020.627049180328
                                                                                                                                                                                                              },
                                                                                                                                                                                                              "originating_lab": {
                                                                                                                                                                                                                "value": "Diretoria de Vigil\u00e2ncia em Sa\u00fade"
                                                                                                                                                                                                              },
                                                                                                                                                                                                              "pangolin_lineage": {
                                                                                                                                                                                                                "value": "B.1.1.33"
                                                                                                                                                                                                              },
                                                                                                                                                                                                              "recency": {
                                                                                                                                                                                                                "value": "1-2 days ago"
                                                                                                                                                                                                              },
                                                                                                                                                                                                              "regiao": {
                                                                                                                                                                                                                "value": "canoas"
                                                                                                                                                                                                              },
                                                                                                                                                                                                              "region": {
                                                                                                                                                                                                                "value": "South America"
                                                                                                                                                                                                              },
                                                                                                                                                                                                              "region_exposure": {
                                                                                                                                                                                                                "value": "South America"
                                                                                                                                                                                                              },

                                                                                                                                                                                                              "subclade_membership": {
                                                                                                                                                                                                                "value": "20B"
                                                                                                                                                                                                              },
                                                                                                                                                                                                              "submitting_lab": {
                                                                                                                                                                                                                "value": "epiclin"
                                                                                                                                                                                                              }
                                                                                                                                                                                                            }
                                                                                                                                                                                                          }
                                                                                                                                                                                                        ],
                                                                                                                                                                                                        "name": "NODE_0002770",
                                                                                                                                                                                                        "node_attrs": {
                                                                                                                                                                                                          "clade_membership": {
                                                                                                                                                                                                            "value": "20B"
                                                                                                                                                                                                          },
                                                                                                                                                                                                          "div": 10,
                                                                                                                                                                                                          "custom_location": {
                                                                                                                                                                                                            "confidence": {
                                                                                                                                                                                                              "Rio Grande do Sul": 0.9992207631366706
                                                                                                                                                                                                            },
                                                                                                                                                                                                            "entropy": 0.006363950674018888,
                                                                                                                                                                                                            "value": "Rio Grande do Sul"
                                                                                                                                                                                                          },
                                                                                                                                                                                                          "num_date": {
                                                                                                                                                                                                            "confidence": [
                                                                                                                                                                                                              2020.4003820744515,
                                                                                                                                                                                                              2020.5786330067854
                                                                                                                                                                                                            ],
                                                                                                                                                                                                            "value": 2020.4743020566946
                                                                                                                                                                                                          },
                                                                                                                                                                                                          "subclade_membership": {
                                                                                                                                                                                                            "value": "20B"
                                                                                                                                                                                                          }
                                                                                                                                                                                                        }
                                                                                                                                                                                                      },
                                                                                                                                                                                                      {
                                                                                                                                                                                                        "branch_attrs": {
                                                                                                                                                                                                          "mutations": {}
                                                                                                                                                                                                        },
                                                                                                                                                                                                        "children": [
                                                                                                                                                                                                          {
                                                                                                                                                                                                            "branch_attrs": {
                                                                                                                                                                                                              "mutations": {}
                                                                                                                                                                                                            },
                                                                                                                                                                                                            "name": "Brazil/1608CVL/2020",
                                                                                                                                                                                                            "node_attrs": {

                                                                                                                                                                                                              "author": {
                                                                                                                                                                                                                "author": "Sant'Anna et al.",
                                                                                                                                                                                                                "value": "Sant'Anna et al."
                                                                                                                                                                                                              },
                                                                                                                                                                                                              "clade_membership": {
                                                                                                                                                                                                                "value": "20B"
                                                                                                                                                                                                              },
                                                                                                                                                                                                              "country": {
                                                                                                                                                                                                                "value": "Brazil"
                                                                                                                                                                                                              },
                                                                                                                                                                                                              "div": 10,
                                                                                                                                                                                                              "division": {
                                                                                                                                                                                                                "value": "Rio Grande do Sul"
                                                                                                                                                                                                              },
                                                                                                                                                                                                              "division_exposure": {
                                                                                                                                                                                                                "value": "Rio Grande do Sul"
                                                                                                                                                                                                              },
                                                                                                                                                                                                              "host": {
                                                                                                                                                                                                                "value": "human"
                                                                                                                                                                                                              },
                                                                                                                                                                                                              "custom_location": {
                                                                                                                                                                                                                "confidence": {
                                                                                                                                                                                                                  "Rio Grande do Sul": 1.0
                                                                                                                                                                                                                },
                                                                                                                                                                                                                "entropy": -1.000088900581841e-12,
                                                                                                                                                                                                                "value": "Rio Grande do Sul"
                                                                                                                                                                                                              },
                                                                                                                                                                                                              "location": {
                                                                                                                                                                                                                "value": "Novo Hamburgo"
                                                                                                                                                                                                              },
                                                                                                                                                                                                              "num_date": {
                                                                                                                                                                                                                "confidence": [
                                                                                                                                                                                                                  2020.438524590164,
                                                                                                                                                                                                                  2020.438524590164
                                                                                                                                                                                                                ],
                                                                                                                                                                                                                "value": 2020.438524590164
                                                                                                                                                                                                              },
                                                                                                                                                                                                              "originating_lab": {
                                                                                                                                                                                                                "value": "Hospital Dia e Pronto Atendimento"
                                                                                                                                                                                                              },
                                                                                                                                                                                                              "pangolin_lineage": {
                                                                                                                                                                                                                "value": "B.1.1.33"
                                                                                                                                                                                                              },
                                                                                                                                                                                                              "recency": {
                                                                                                                                                                                                                "value": "1-2 days ago"
                                                                                                                                                                                                              },
                                                                                                                                                                                                              "regiao": {
                                                                                                                                                                                                                "value": "novo_hamburgo"
                                                                                                                                                                                                              },
                                                                                                                                                                                                              "region": {
                                                                                                                                                                                                                "value": "South America"
                                                                                                                                                                                                              },
                                                                                                                                                                                                              "region_exposure": {
                                                                                                                                                                                                                "value": "South America"
                                                                                                                                                                                                              },

                                                                                                                                                                                                              "subclade_membership": {
                                                                                                                                                                                                                "value": "20B"
                                                                                                                                                                                                              },
                                                                                                                                                                                                              "submitting_lab": {
                                                                                                                                                                                                                "value": "epiclin"
                                                                                                                                                                                                              }
                                                                                                                                                                                                            }
                                                                                                                                                                                                          },
                                                                                                                                                                                                          {
                                                                                                                                                                                                            "branch_attrs": {
                                                                                                                                                                                                              "mutations": {}
                                                                                                                                                                                                            },
                                                                                                                                                                                                            "children": [
                                                                                                                                                                                                              {
                                                                                                                                                                                                                "branch_attrs": {
                                                                                                                                                                                                                  "mutations": {
                                                                                                                                                                                                                    "nuc": [
                                                                                                                                                                                                                      "C24382T"
                                                                                                                                                                                                                    ]
                                                                                                                                                                                                                  }
                                                                                                                                                                                                                },
                                                                                                                                                                                                                "children": [
                                                                                                                                                                                                                  {
                                                                                                                                                                                                                    "branch_attrs": {
                                                                                                                                                                                                                      "mutations": {
                                                                                                                                                                                                                        "nuc": [
                                                                                                                                                                                                                          "T27384C"
                                                                                                                                                                                                                        ]
                                                                                                                                                                                                                      }
                                                                                                                                                                                                                    },
                                                                                                                                                                                                                    "name": "Brazil/10947CVL/2020",
                                                                                                                                                                                                                    "node_attrs": {

                                                                                                                                                                                                                      "author": {
                                                                                                                                                                                                                        "author": "Sant'Anna et al.",
                                                                                                                                                                                                                        "value": "Sant'Anna et al."
                                                                                                                                                                                                                      },
                                                                                                                                                                                                                      "clade_membership": {
                                                                                                                                                                                                                        "value": "20B"
                                                                                                                                                                                                                      },
                                                                                                                                                                                                                      "country": {
                                                                                                                                                                                                                        "value": "Brazil"
                                                                                                                                                                                                                      },
                                                                                                                                                                                                                      "div": 12,
                                                                                                                                                                                                                      "division": {
                                                                                                                                                                                                                        "value": "Rio Grande do Sul"
                                                                                                                                                                                                                      },
                                                                                                                                                                                                                      "division_exposure": {
                                                                                                                                                                                                                        "value": "Rio Grande do Sul"
                                                                                                                                                                                                                      },
                                                                                                                                                                                                                      "host": {
                                                                                                                                                                                                                        "value": "human"
                                                                                                                                                                                                                      },
                                                                                                                                                                                                                      "custom_location": {
                                                                                                                                                                                                                        "confidence": {
                                                                                                                                                                                                                          "Rio Grande do Sul": 1.0
                                                                                                                                                                                                                        },
                                                                                                                                                                                                                        "entropy": -1.000088900581841e-12,
                                                                                                                                                                                                                        "value": "Rio Grande do Sul"
                                                                                                                                                                                                                      },
                                                                                                                                                                                                                      "location": {
                                                                                                                                                                                                                        "value": "Gravata\u00ed"
                                                                                                                                                                                                                      },
                                                                                                                                                                                                                      "num_date": {
                                                                                                                                                                                                                        "confidence": [
                                                                                                                                                                                                                          2020.5806010928961,
                                                                                                                                                                                                                          2020.5806010928961
                                                                                                                                                                                                                        ],
                                                                                                                                                                                                                        "value": 2020.5806010928961
                                                                                                                                                                                                                      },
                                                                                                                                                                                                                      "originating_lab": {
                                                                                                                                                                                                                        "value": "Unidade Sanit\u00e1ria de Igrejinha"
                                                                                                                                                                                                                      },
                                                                                                                                                                                                                      "pangolin_lineage": {
                                                                                                                                                                                                                        "value": "B.1.1.33"
                                                                                                                                                                                                                      },
                                                                                                                                                                                                                      "recency": {
                                                                                                                                                                                                                        "value": "1-2 days ago"
                                                                                                                                                                                                                      },
                                                                                                                                                                                                                      "regiao": {
                                                                                                                                                                                                                        "value": "porto_alegre"
                                                                                                                                                                                                                      },
                                                                                                                                                                                                                      "region": {
                                                                                                                                                                                                                        "value": "South America"
                                                                                                                                                                                                                      },
                                                                                                                                                                                                                      "region_exposure": {
                                                                                                                                                                                                                        "value": "South America"
                                                                                                                                                                                                                      },

                                                                                                                                                                                                                      "subclade_membership": {
                                                                                                                                                                                                                        "value": "20B"
                                                                                                                                                                                                                      },
                                                                                                                                                                                                                      "submitting_lab": {
                                                                                                                                                                                                                        "value": "epiclin"
                                                                                                                                                                                                                      }
                                                                                                                                                                                                                    }
                                                                                                                                                                                                                  },
                                                                                                                                                                                                                  {
                                                                                                                                                                                                                    "branch_attrs": {
                                                                                                                                                                                                                      "mutations": {}
                                                                                                                                                                                                                    },
                                                                                                                                                                                                                    "children": [
                                                                                                                                                                                                                      {
                                                                                                                                                                                                                        "branch_attrs": {
                                                                                                                                                                                                                          "labels": {
                                                                                                                                                                                                                            "aa": "ORF1a: L317F, V3197L; ORF1b: V1811F; ORF3a: V202L"
                                                                                                                                                                                                                          },
                                                                                                                                                                                                                          "mutations": {
                                                                                                                                                                                                                            "ORF1a": [
                                                                                                                                                                                                                              "L317F",
                                                                                                                                                                                                                              "V3197L"
                                                                                                                                                                                                                            ],
                                                                                                                                                                                                                            "ORF1b": [
                                                                                                                                                                                                                              "V1811F"
                                                                                                                                                                                                                            ],
                                                                                                                                                                                                                            "ORF3a": [
                                                                                                                                                                                                                              "V202L"
                                                                                                                                                                                                                            ],
                                                                                                                                                                                                                            "nuc": [
                                                                                                                                                                                                                              "C1214T",
                                                                                                                                                                                                                              "G9854T",
                                                                                                                                                                                                                              "G18898T",
                                                                                                                                                                                                                              "G25996T"
                                                                                                                                                                                                                            ]
                                                                                                                                                                                                                          }
                                                                                                                                                                                                                        },
                                                                                                                                                                                                                        "name": "Brazil/25596CVL/2020",
                                                                                                                                                                                                                        "node_attrs": {

                                                                                                                                                                                                                          "author": {
                                                                                                                                                                                                                            "author": "Sant'Anna et al.",
                                                                                                                                                                                                                            "value": "Sant'Anna et al."
                                                                                                                                                                                                                          },
                                                                                                                                                                                                                          "clade_membership": {
                                                                                                                                                                                                                            "value": "20B"
                                                                                                                                                                                                                          },
                                                                                                                                                                                                                          "country": {
                                                                                                                                                                                                                            "value": "Brazil"
                                                                                                                                                                                                                          },
                                                                                                                                                                                                                          "div": 15,
                                                                                                                                                                                                                          "division": {
                                                                                                                                                                                                                            "value": "Rio Grande do Sul"
                                                                                                                                                                                                                          },
                                                                                                                                                                                                                          "division_exposure": {
                                                                                                                                                                                                                            "value": "Rio Grande do Sul"
                                                                                                                                                                                                                          },
                                                                                                                                                                                                                          "host": {
                                                                                                                                                                                                                            "value": "human"
                                                                                                                                                                                                                          },
                                                                                                                                                                                                                          "custom_location": {
                                                                                                                                                                                                                            "confidence": {
                                                                                                                                                                                                                              "Rio Grande do Sul": 1.0
                                                                                                                                                                                                                            },
                                                                                                                                                                                                                            "entropy": -1.000088900581841e-12,
                                                                                                                                                                                                                            "value": "Rio Grande do Sul"
                                                                                                                                                                                                                          },
                                                                                                                                                                                                                          "location": {
                                                                                                                                                                                                                            "value": "Canoas"
                                                                                                                                                                                                                          },
                                                                                                                                                                                                                          "num_date": {
                                                                                                                                                                                                                            "confidence": [
                                                                                                                                                                                                                              2020.8073770491803,
                                                                                                                                                                                                                              2020.8073770491803
                                                                                                                                                                                                                            ],
                                                                                                                                                                                                                            "value": 2020.8073770491803
                                                                                                                                                                                                                          },
                                                                                                                                                                                                                          "originating_lab": {
                                                                                                                                                                                                                            "value": "DIRETORIA DE VIGILANCIA EM SAUDE"
                                                                                                                                                                                                                          },
                                                                                                                                                                                                                          "pangolin_lineage": {
                                                                                                                                                                                                                            "value": "B.1.1.33"
                                                                                                                                                                                                                          },
                                                                                                                                                                                                                          "recency": {
                                                                                                                                                                                                                            "value": "1-2 days ago"
                                                                                                                                                                                                                          },
                                                                                                                                                                                                                          "regiao": {
                                                                                                                                                                                                                            "value": "canoas"
                                                                                                                                                                                                                          },
                                                                                                                                                                                                                          "region": {
                                                                                                                                                                                                                            "value": "South America"
                                                                                                                                                                                                                          },
                                                                                                                                                                                                                          "region_exposure": {
                                                                                                                                                                                                                            "value": "South America"
                                                                                                                                                                                                                          },

                                                                                                                                                                                                                          "subclade_membership": {
                                                                                                                                                                                                                            "value": "20B"
                                                                                                                                                                                                                          },
                                                                                                                                                                                                                          "submitting_lab": {
                                                                                                                                                                                                                            "value": "epiclin"
                                                                                                                                                                                                                          }
                                                                                                                                                                                                                        }
                                                                                                                                                                                                                      },
                                                                                                                                                                                                                      {
                                                                                                                                                                                                                        "branch_attrs": {
                                                                                                                                                                                                                          "mutations": {}
                                                                                                                                                                                                                        },
                                                                                                                                                                                                                        "name": "Brazil/15717CVL/2020",
                                                                                                                                                                                                                        "node_attrs": {

                                                                                                                                                                                                                          "author": {
                                                                                                                                                                                                                            "author": "Sant'Anna et al.",
                                                                                                                                                                                                                            "value": "Sant'Anna et al."
                                                                                                                                                                                                                          },
                                                                                                                                                                                                                          "clade_membership": {
                                                                                                                                                                                                                            "value": "20B"
                                                                                                                                                                                                                          },
                                                                                                                                                                                                                          "country": {
                                                                                                                                                                                                                            "value": "Brazil"
                                                                                                                                                                                                                          },
                                                                                                                                                                                                                          "div": 11,
                                                                                                                                                                                                                          "division": {
                                                                                                                                                                                                                            "value": "Rio Grande do Sul"
                                                                                                                                                                                                                          },
                                                                                                                                                                                                                          "division_exposure": {
                                                                                                                                                                                                                            "value": "Rio Grande do Sul"
                                                                                                                                                                                                                          },
                                                                                                                                                                                                                          "host": {
                                                                                                                                                                                                                            "value": "human"
                                                                                                                                                                                                                          },
                                                                                                                                                                                                                          "custom_location": {
                                                                                                                                                                                                                            "confidence": {
                                                                                                                                                                                                                              "Rio Grande do Sul": 1.0
                                                                                                                                                                                                                            },
                                                                                                                                                                                                                            "entropy": -1.000088900581841e-12,
                                                                                                                                                                                                                            "value": "Rio Grande do Sul"
                                                                                                                                                                                                                          },
                                                                                                                                                                                                                          "location": {
                                                                                                                                                                                                                            "value": "Parob\u00e9"
                                                                                                                                                                                                                          },
                                                                                                                                                                                                                          "num_date": {
                                                                                                                                                                                                                            "confidence": [
                                                                                                                                                                                                                              2020.6379781420765,
                                                                                                                                                                                                                              2020.6379781420765
                                                                                                                                                                                                                            ],
                                                                                                                                                                                                                            "value": 2020.6379781420765
                                                                                                                                                                                                                          },
                                                                                                                                                                                                                          "originating_lab": {
                                                                                                                                                                                                                            "value": "Hospital S\u00e3o Francisco de Assis"
                                                                                                                                                                                                                          },
                                                                                                                                                                                                                          "pangolin_lineage": {
                                                                                                                                                                                                                            "value": "B.1.1.33"
                                                                                                                                                                                                                          },
                                                                                                                                                                                                                          "recency": {
                                                                                                                                                                                                                            "value": "1-2 days ago"
                                                                                                                                                                                                                          },
                                                                                                                                                                                                                          "regiao": {
                                                                                                                                                                                                                            "value": "taquara"
                                                                                                                                                                                                                          },
                                                                                                                                                                                                                          "region": {
                                                                                                                                                                                                                            "value": "South America"
                                                                                                                                                                                                                          },
                                                                                                                                                                                                                          "region_exposure": {
                                                                                                                                                                                                                            "value": "South America"
                                                                                                                                                                                                                          },

                                                                                                                                                                                                                          "subclade_membership": {
                                                                                                                                                                                                                            "value": "20B"
                                                                                                                                                                                                                          },
                                                                                                                                                                                                                          "submitting_lab": {
                                                                                                                                                                                                                            "value": "epiclin"
                                                                                                                                                                                                                          }
                                                                                                                                                                                                                        }
                                                                                                                                                                                                                      }
                                                                                                                                                                                                                    ],
                                                                                                                                                                                                                    "name": "NODE_0002777",
                                                                                                                                                                                                                    "node_attrs": {
                                                                                                                                                                                                                      "clade_membership": {
                                                                                                                                                                                                                        "value": "20B"
                                                                                                                                                                                                                      },
                                                                                                                                                                                                                      "div": 11,
                                                                                                                                                                                                                      "custom_location": {
                                                                                                                                                                                                                        "confidence": {
                                                                                                                                                                                                                          "Rio Grande do Sul": 0.9992265399836223
                                                                                                                                                                                                                        },
                                                                                                                                                                                                                        "entropy": 0.0063225557734179335,
                                                                                                                                                                                                                        "value": "Rio Grande do Sul"
                                                                                                                                                                                                                      },
                                                                                                                                                                                                                      "num_date": {
                                                                                                                                                                                                                        "confidence": [
                                                                                                                                                                                                                          2020.5529900521674,
                                                                                                                                                                                                                          2020.6379781420765
                                                                                                                                                                                                                        ],
                                                                                                                                                                                                                        "value": 2020.6003039793495
                                                                                                                                                                                                                      },
                                                                                                                                                                                                                      "subclade_membership": {
                                                                                                                                                                                                                        "value": "20B"
                                                                                                                                                                                                                      }
                                                                                                                                                                                                                    }
                                                                                                                                                                                                                  }
                                                                                                                                                                                                                ],
                                                                                                                                                                                                                "name": "NODE_0003902",
                                                                                                                                                                                                                "node_attrs": {
                                                                                                                                                                                                                  "clade_membership": {
                                                                                                                                                                                                                    "value": "20B"
                                                                                                                                                                                                                  },
                                                                                                                                                                                                                  "div": 11,
                                                                                                                                                                                                                  "custom_location": {
                                                                                                                                                                                                                    "confidence": {
                                                                                                                                                                                                                      "Rio Grande do Sul": 0.9991540580060023
                                                                                                                                                                                                                    },
                                                                                                                                                                                                                    "entropy": 0.006838919670441001,
                                                                                                                                                                                                                    "value": "Rio Grande do Sul"
                                                                                                                                                                                                                  },
                                                                                                                                                                                                                  "num_date": {
                                                                                                                                                                                                                    "confidence": [
                                                                                                                                                                                                                      2020.4916602199341,
                                                                                                                                                                                                                      2020.578165058446
                                                                                                                                                                                                                    ],
                                                                                                                                                                                                                    "value": 2020.5557956717403
                                                                                                                                                                                                                  },
                                                                                                                                                                                                                  "subclade_membership": {
                                                                                                                                                                                                                    "value": "20B"
                                                                                                                                                                                                                  }
                                                                                                                                                                                                                }
                                                                                                                                                                                                              },
                                                                                                                                                                                                              {
                                                                                                                                                                                                                "branch_attrs": {
                                                                                                                                                                                                                  "mutations": {}
                                                                                                                                                                                                                },
                                                                                                                                                                                                                "children": [
                                                                                                                                                                                                                  {
                                                                                                                                                                                                                    "branch_attrs": {
                                                                                                                                                                                                                      "mutations": {}
                                                                                                                                                                                                                    },
                                                                                                                                                                                                                    "name": "Brazil/3234CVL/2020",
                                                                                                                                                                                                                    "node_attrs": {

                                                                                                                                                                                                                      "author": {
                                                                                                                                                                                                                        "author": "Sant'Anna et al.",
                                                                                                                                                                                                                        "value": "Sant'Anna et al."
                                                                                                                                                                                                                      },
                                                                                                                                                                                                                      "clade_membership": {
                                                                                                                                                                                                                        "value": "20B"
                                                                                                                                                                                                                      },
                                                                                                                                                                                                                      "country": {
                                                                                                                                                                                                                        "value": "Brazil"
                                                                                                                                                                                                                      },
                                                                                                                                                                                                                      "div": 10,
                                                                                                                                                                                                                      "division": {
                                                                                                                                                                                                                        "value": "Rio Grande do Sul"
                                                                                                                                                                                                                      },
                                                                                                                                                                                                                      "division_exposure": {
                                                                                                                                                                                                                        "value": "Rio Grande do Sul"
                                                                                                                                                                                                                      },
                                                                                                                                                                                                                      "host": {
                                                                                                                                                                                                                        "value": "human"
                                                                                                                                                                                                                      },
                                                                                                                                                                                                                      "custom_location": {
                                                                                                                                                                                                                        "confidence": {
                                                                                                                                                                                                                          "Rio Grande do Sul": 1.0
                                                                                                                                                                                                                        },
                                                                                                                                                                                                                        "entropy": -1.000088900581841e-12,
                                                                                                                                                                                                                        "value": "Rio Grande do Sul"
                                                                                                                                                                                                                      },
                                                                                                                                                                                                                      "location": {
                                                                                                                                                                                                                        "value": "Rolante"
                                                                                                                                                                                                                      },
                                                                                                                                                                                                                      "num_date": {
                                                                                                                                                                                                                        "confidence": [
                                                                                                                                                                                                                          2020.474043715847,
                                                                                                                                                                                                                          2020.474043715847
                                                                                                                                                                                                                        ],
                                                                                                                                                                                                                        "value": 2020.474043715847
                                                                                                                                                                                                                      },
                                                                                                                                                                                                                      "originating_lab": {
                                                                                                                                                                                                                        "value": "Centro Municipal de Sa\u00fade de Rolante"
                                                                                                                                                                                                                      },
                                                                                                                                                                                                                      "pangolin_lineage": {
                                                                                                                                                                                                                        "value": "B.1.1.33"
                                                                                                                                                                                                                      },
                                                                                                                                                                                                                      "recency": {
                                                                                                                                                                                                                        "value": "1-2 days ago"
                                                                                                                                                                                                                      },
                                                                                                                                                                                                                      "regiao": {
                                                                                                                                                                                                                        "value": "taquara"
                                                                                                                                                                                                                      },
                                                                                                                                                                                                                      "region": {
                                                                                                                                                                                                                        "value": "South America"
                                                                                                                                                                                                                      },
                                                                                                                                                                                                                      "region_exposure": {
                                                                                                                                                                                                                        "value": "South America"
                                                                                                                                                                                                                      },

                                                                                                                                                                                                                      "subclade_membership": {
                                                                                                                                                                                                                        "value": "20B"
                                                                                                                                                                                                                      },
                                                                                                                                                                                                                      "submitting_lab": {
                                                                                                                                                                                                                        "value": "epiclin"
                                                                                                                                                                                                                      }
                                                                                                                                                                                                                    }
                                                                                                                                                                                                                  },
                                                                                                                                                                                                                  {
                                                                                                                                                                                                                    "branch_attrs": {
                                                                                                                                                                                                                      "mutations": {}
                                                                                                                                                                                                                    },
                                                                                                                                                                                                                    "children": [
                                                                                                                                                                                                                      {
                                                                                                                                                                                                                        "branch_attrs": {
                                                                                                                                                                                                                          "mutations": {}
                                                                                                                                                                                                                        },
                                                                                                                                                                                                                        "children": [
                                                                                                                                                                                                                          {
                                                                                                                                                                                                                            "branch_attrs": {
                                                                                                                                                                                                                              "mutations": {}
                                                                                                                                                                                                                            },
                                                                                                                                                                                                                            "name": "Brazil/7599CVL/2020",
                                                                                                                                                                                                                            "node_attrs": {

                                                                                                                                                                                                                              "author": {
                                                                                                                                                                                                                                "author": "Sant'Anna et al.",
                                                                                                                                                                                                                                "value": "Sant'Anna et al."
                                                                                                                                                                                                                              },
                                                                                                                                                                                                                              "clade_membership": {
                                                                                                                                                                                                                                "value": "20B"
                                                                                                                                                                                                                              },
                                                                                                                                                                                                                              "country": {
                                                                                                                                                                                                                                "value": "Brazil"
                                                                                                                                                                                                                              },
                                                                                                                                                                                                                              "div": 10,
                                                                                                                                                                                                                              "division": {
                                                                                                                                                                                                                                "value": "Rio Grande do Sul"
                                                                                                                                                                                                                              },
                                                                                                                                                                                                                              "division_exposure": {
                                                                                                                                                                                                                                "value": "Rio Grande do Sul"
                                                                                                                                                                                                                              },
                                                                                                                                                                                                                              "host": {
                                                                                                                                                                                                                                "value": "human"
                                                                                                                                                                                                                              },
                                                                                                                                                                                                                              "custom_location": {
                                                                                                                                                                                                                                "confidence": {
                                                                                                                                                                                                                                  "Rio Grande do Sul": 1.0
                                                                                                                                                                                                                                },
                                                                                                                                                                                                                                "entropy": -1.000088900581841e-12,
                                                                                                                                                                                                                                "value": "Rio Grande do Sul"
                                                                                                                                                                                                                              },
                                                                                                                                                                                                                              "location": {
                                                                                                                                                                                                                                "value": "Campo Bom"
                                                                                                                                                                                                                              },
                                                                                                                                                                                                                              "num_date": {
                                                                                                                                                                                                                                "confidence": [
                                                                                                                                                                                                                                  2020.5396174863388,
                                                                                                                                                                                                                                  2020.5396174863388
                                                                                                                                                                                                                                ],
                                                                                                                                                                                                                                "value": 2020.5396174863388
                                                                                                                                                                                                                              },
                                                                                                                                                                                                                              "originating_lab": {
                                                                                                                                                                                                                                "value": "Hospital S\u00e3o Francisco de Assis"
                                                                                                                                                                                                                              },
                                                                                                                                                                                                                              "pangolin_lineage": {
                                                                                                                                                                                                                                "value": "B.1.1.33"
                                                                                                                                                                                                                              },
                                                                                                                                                                                                                              "recency": {
                                                                                                                                                                                                                                "value": "1-2 days ago"
                                                                                                                                                                                                                              },
                                                                                                                                                                                                                              "regiao": {
                                                                                                                                                                                                                                "value": "novo_hamburgo"
                                                                                                                                                                                                                              },
                                                                                                                                                                                                                              "region": {
                                                                                                                                                                                                                                "value": "South America"
                                                                                                                                                                                                                              },
                                                                                                                                                                                                                              "region_exposure": {
                                                                                                                                                                                                                                "value": "South America"
                                                                                                                                                                                                                              },

                                                                                                                                                                                                                              "subclade_membership": {
                                                                                                                                                                                                                                "value": "20B"
                                                                                                                                                                                                                              },
                                                                                                                                                                                                                              "submitting_lab": {
                                                                                                                                                                                                                                "value": "epiclin"
                                                                                                                                                                                                                              }
                                                                                                                                                                                                                            }
                                                                                                                                                                                                                          },
                                                                                                                                                                                                                          {
                                                                                                                                                                                                                            "branch_attrs": {
                                                                                                                                                                                                                              "mutations": {}
                                                                                                                                                                                                                            },
                                                                                                                                                                                                                            "name": "Brazil/6220CVL/2020",
                                                                                                                                                                                                                            "node_attrs": {

                                                                                                                                                                                                                              "author": {
                                                                                                                                                                                                                                "author": "Sant'Anna et al.",
                                                                                                                                                                                                                                "value": "Sant'Anna et al."
                                                                                                                                                                                                                              },
                                                                                                                                                                                                                              "clade_membership": {
                                                                                                                                                                                                                                "value": "20B"
                                                                                                                                                                                                                              },
                                                                                                                                                                                                                              "country": {
                                                                                                                                                                                                                                "value": "Brazil"
                                                                                                                                                                                                                              },
                                                                                                                                                                                                                              "div": 10,
                                                                                                                                                                                                                              "division": {
                                                                                                                                                                                                                                "value": "Rio Grande do Sul"
                                                                                                                                                                                                                              },
                                                                                                                                                                                                                              "division_exposure": {
                                                                                                                                                                                                                                "value": "Rio Grande do Sul"
                                                                                                                                                                                                                              },
                                                                                                                                                                                                                              "host": {
                                                                                                                                                                                                                                "value": "human"
                                                                                                                                                                                                                              },
                                                                                                                                                                                                                              "custom_location": {
                                                                                                                                                                                                                                "confidence": {
                                                                                                                                                                                                                                  "Rio Grande do Sul": 1.0
                                                                                                                                                                                                                                },
                                                                                                                                                                                                                                "entropy": -1.000088900581841e-12,
                                                                                                                                                                                                                                "value": "Rio Grande do Sul"
                                                                                                                                                                                                                              },
                                                                                                                                                                                                                              "location": {
                                                                                                                                                                                                                                "value": "Novo Hamburgo"
                                                                                                                                                                                                                              },
                                                                                                                                                                                                                              "num_date": {
                                                                                                                                                                                                                                "confidence": [
                                                                                                                                                                                                                                  2020.5204918032787,
                                                                                                                                                                                                                                  2020.5204918032787
                                                                                                                                                                                                                                ],
                                                                                                                                                                                                                                "value": 2020.5204918032787
                                                                                                                                                                                                                              },
                                                                                                                                                                                                                              "originating_lab": {
                                                                                                                                                                                                                                "value": "Funda\u00e7\u00e3o de Sa\u00fade P\u00fablica de Novo Hamburgo"
                                                                                                                                                                                                                              },
                                                                                                                                                                                                                              "pangolin_lineage": {
                                                                                                                                                                                                                                "value": "B.1.1.33"
                                                                                                                                                                                                                              },
                                                                                                                                                                                                                              "recency": {
                                                                                                                                                                                                                                "value": "1-2 days ago"
                                                                                                                                                                                                                              },
                                                                                                                                                                                                                              "regiao": {
                                                                                                                                                                                                                                "value": "novo_hamburgo"
                                                                                                                                                                                                                              },
                                                                                                                                                                                                                              "region": {
                                                                                                                                                                                                                                "value": "South America"
                                                                                                                                                                                                                              },
                                                                                                                                                                                                                              "region_exposure": {
                                                                                                                                                                                                                                "value": "South America"
                                                                                                                                                                                                                              },

                                                                                                                                                                                                                              "subclade_membership": {
                                                                                                                                                                                                                                "value": "20B"
                                                                                                                                                                                                                              },
                                                                                                                                                                                                                              "submitting_lab": {
                                                                                                                                                                                                                                "value": "epiclin"
                                                                                                                                                                                                                              }
                                                                                                                                                                                                                            }
                                                                                                                                                                                                                          }
                                                                                                                                                                                                                        ],
                                                                                                                                                                                                                        "name": "NODE_0002787",
                                                                                                                                                                                                                        "node_attrs": {
                                                                                                                                                                                                                          "clade_membership": {
                                                                                                                                                                                                                            "value": "20B"
                                                                                                                                                                                                                          },
                                                                                                                                                                                                                          "div": 10,
                                                                                                                                                                                                                          "custom_location": {
                                                                                                                                                                                                                            "confidence": {
                                                                                                                                                                                                                              "Rio Grande do Sul": 0.9992208321344065
                                                                                                                                                                                                                            },
                                                                                                                                                                                                                            "entropy": 0.006363456515784311,
                                                                                                                                                                                                                            "value": "Rio Grande do Sul"
                                                                                                                                                                                                                          },
                                                                                                                                                                                                                          "num_date": {
                                                                                                                                                                                                                            "confidence": [
                                                                                                                                                                                                                              2020.489264365242,
                                                                                                                                                                                                                              2020.5204918032787
                                                                                                                                                                                                                            ],
                                                                                                                                                                                                                            "value": 2020.5204918032787
                                                                                                                                                                                                                          },
                                                                                                                                                                                                                          "subclade_membership": {
                                                                                                                                                                                                                            "value": "20B"
                                                                                                                                                                                                                          }
                                                                                                                                                                                                                        }
                                                                                                                                                                                                                      },
                                                                                                                                                                                                                      {
                                                                                                                                                                                                                        "branch_attrs": {
                                                                                                                                                                                                                          "mutations": {}
                                                                                                                                                                                                                        },
                                                                                                                                                                                                                        "children": [
                                                                                                                                                                                                                          {
                                                                                                                                                                                                                            "branch_attrs": {
                                                                                                                                                                                                                              "mutations": {
                                                                                                                                                                                                                                "nuc": [
                                                                                                                                                                                                                                  "C8818T"
                                                                                                                                                                                                                                ]
                                                                                                                                                                                                                              }
```
