## Supplementary Data 2 for "Emergence of the novel SARS-CoV-2 lineage P.4.1 and massive spread of P.2 in South Brazil": ncov_CVL_RS_South_America_14Abr2021.json (part 39 of 64)

```
                                                                                                                                                                                                                            },
                                                                                                                                                                                                                            "name": "Brazil/13079CVL/2020",
                                                                                                                                                                                                                            "node_attrs": {

                                                                                                                                                                                                                              "author": {
                                                                                                                                                                                                                                "author": "Sant'Anna et al.",
                                                                                                                                                                                                                                "value": "Sant'Anna et al."
                                                                                                                                                                                                                              },
                                                                                                                                                                                                                              "clade_membership": {
                                                                                                                                                                                                                                "value": "20B"
                                                                                                                                                                                                                              },
                                                                                                                                                                                                                              "country": {
                                                                                                                                                                                                                                "value": "Brazil"
                                                                                                                                                                                                                              },
                                                                                                                                                                                                                              "div": 11,
                                                                                                                                                                                                                              "division": {
                                                                                                                                                                                                                                "value": "Rio Grande do Sul"
                                                                                                                                                                                                                              },
                                                                                                                                                                                                                              "division_exposure": {
                                                                                                                                                                                                                                "value": "Rio Grande do Sul"
                                                                                                                                                                                                                              },
                                                                                                                                                                                                                              "host": {
                                                                                                                                                                                                                                "value": "human"
                                                                                                                                                                                                                              },
                                                                                                                                                                                                                              "custom_location": {
                                                                                                                                                                                                                                "confidence": {
                                                                                                                                                                                                                                  "Rio Grande do Sul": 1.0
                                                                                                                                                                                                                                },
                                                                                                                                                                                                                                "entropy": -1.000088900581841e-12,
                                                                                                                                                                                                                                "value": "Rio Grande do Sul"
                                                                                                                                                                                                                              },
                                                                                                                                                                                                                              "location": {
                                                                                                                                                                                                                                "value": "Esteio"
                                                                                                                                                                                                                              },
                                                                                                                                                                                                                              "num_date": {
                                                                                                                                                                                                                                "confidence": [
                                                                                                                                                                                                                                  2020.5997267759562,
                                                                                                                                                                                                                                  2020.5997267759562
                                                                                                                                                                                                                                ],
                                                                                                                                                                                                                                "value": 2020.5997267759562
                                                                                                                                                                                                                              },
                                                                                                                                                                                                                              "originating_lab": {
                                                                                                                                                                                                                                "value": "Funda\u00e7\u00e3o de Sa\u00fade P\u00fablica S\u00e3o Camilo de Esteio"
                                                                                                                                                                                                                              },
                                                                                                                                                                                                                              "pangolin_lineage": {
                                                                                                                                                                                                                                "value": "B.1.1.33"
                                                                                                                                                                                                                              },
                                                                                                                                                                                                                              "recency": {
                                                                                                                                                                                                                                "value": "1-2 days ago"
                                                                                                                                                                                                                              },
                                                                                                                                                                                                                              "regiao": {
                                                                                                                                                                                                                                "value": "canoas"
                                                                                                                                                                                                                              },
                                                                                                                                                                                                                              "region": {
                                                                                                                                                                                                                                "value": "South America"
                                                                                                                                                                                                                              },
                                                                                                                                                                                                                              "region_exposure": {
                                                                                                                                                                                                                                "value": "South America"
                                                                                                                                                                                                                              },

                                                                                                                                                                                                                              "subclade_membership": {
                                                                                                                                                                                                                                "value": "20B"
                                                                                                                                                                                                                              },
                                                                                                                                                                                                                              "submitting_lab": {
                                                                                                                                                                                                                                "value": "epiclin"
                                                                                                                                                                                                                              }
                                                                                                                                                                                                                            }
                                                                                                                                                                                                                          },
                                                                                                                                                                                                                          {
                                                                                                                                                                                                                            "branch_attrs": {
                                                                                                                                                                                                                              "mutations": {}
                                                                                                                                                                                                                            },
                                                                                                                                                                                                                            "children": [
                                                                                                                                                                                                                              {
                                                                                                                                                                                                                                "branch_attrs": {
                                                                                                                                                                                                                                  "labels": {
                                                                                                                                                                                                                                    "aa": "ORF1a: T1035I"
                                                                                                                                                                                                                                  },
                                                                                                                                                                                                                                  "mutations": {
                                                                                                                                                                                                                                    "ORF1a": [
                                                                                                                                                                                                                                      "T1035I"
                                                                                                                                                                                                                                    ],
                                                                                                                                                                                                                                    "nuc": [
                                                                                                                                                                                                                                      "C3369T"
                                                                                                                                                                                                                                    ]
                                                                                                                                                                                                                                  }
                                                                                                                                                                                                                                },
                                                                                                                                                                                                                                "name": "Brazil/16268CVL/2020",
                                                                                                                                                                                                                                "node_attrs": {

                                                                                                                                                                                                                                  "author": {
                                                                                                                                                                                                                                    "author": "Sant'Anna et al.",
                                                                                                                                                                                                                                    "value": "Sant'Anna et al."
                                                                                                                                                                                                                                  },
                                                                                                                                                                                                                                  "clade_membership": {
                                                                                                                                                                                                                                    "value": "20B"
                                                                                                                                                                                                                                  },
                                                                                                                                                                                                                                  "country": {
                                                                                                                                                                                                                                    "value": "Brazil"
                                                                                                                                                                                                                                  },
                                                                                                                                                                                                                                  "div": 11,
                                                                                                                                                                                                                                  "division": {
                                                                                                                                                                                                                                    "value": "Rio Grande do Sul"
                                                                                                                                                                                                                                  },
                                                                                                                                                                                                                                  "division_exposure": {
                                                                                                                                                                                                                                    "value": "Rio Grande do Sul"
                                                                                                                                                                                                                                  },
                                                                                                                                                                                                                                  "host": {
                                                                                                                                                                                                                                    "value": "human"
                                                                                                                                                                                                                                  },
                                                                                                                                                                                                                                  "custom_location": {
                                                                                                                                                                                                                                    "confidence": {
                                                                                                                                                                                                                                      "Rio Grande do Sul": 0.9999999999999999
                                                                                                                                                                                                                                    },
                                                                                                                                                                                                                                    "entropy": -9.99866855976916e-13,
                                                                                                                                                                                                                                    "value": "Rio Grande do Sul"
                                                                                                                                                                                                                                  },
                                                                                                                                                                                                                                  "location": {
                                                                                                                                                                                                                                    "value": "Sapiranga"
                                                                                                                                                                                                                                  },
                                                                                                                                                                                                                                  "num_date": {
                                                                                                                                                                                                                                    "confidence": [
                                                                                                                                                                                                                                      2020.6489071038252,
                                                                                                                                                                                                                                      2020.6489071038252
                                                                                                                                                                                                                                    ],
                                                                                                                                                                                                                                    "value": 2020.6489071038252
                                                                                                                                                                                                                                  },
                                                                                                                                                                                                                                  "originating_lab": {
                                                                                                                                                                                                                                    "value": "Centro de Refer\u00eancia em S\u00edndromes Gripais"
                                                                                                                                                                                                                                  },
                                                                                                                                                                                                                                  "pangolin_lineage": {
                                                                                                                                                                                                                                    "value": "B.1.1.33"
                                                                                                                                                                                                                                  },
                                                                                                                                                                                                                                  "recency": {
                                                                                                                                                                                                                                    "value": "1-2 days ago"
                                                                                                                                                                                                                                  },
                                                                                                                                                                                                                                  "regiao": {
                                                                                                                                                                                                                                    "value": "novo_hamburgo"
                                                                                                                                                                                                                                  },
                                                                                                                                                                                                                                  "region": {
                                                                                                                                                                                                                                    "value": "South America"
                                                                                                                                                                                                                                  },
                                                                                                                                                                                                                                  "region_exposure": {
                                                                                                                                                                                                                                    "value": "South America"
                                                                                                                                                                                                                                  },

                                                                                                                                                                                                                                  "subclade_membership": {
                                                                                                                                                                                                                                    "value": "20B"
                                                                                                                                                                                                                                  },
                                                                                                                                                                                                                                  "submitting_lab": {
                                                                                                                                                                                                                                    "value": "epiclin"
                                                                                                                                                                                                                                  }
                                                                                                                                                                                                                                }
                                                                                                                                                                                                                              },
                                                                                                                                                                                                                              {
                                                                                                                                                                                                                                "branch_attrs": {
                                                                                                                                                                                                                                  "mutations": {
                                                                                                                                                                                                                                    "nuc": [
                                                                                                                                                                                                                                      "C11674T"
                                                                                                                                                                                                                                    ]
                                                                                                                                                                                                                                  }
                                                                                                                                                                                                                                },
                                                                                                                                                                                                                                "children": [
                                                                                                                                                                                                                                  {
                                                                                                                                                                                                                                    "branch_attrs": {
                                                                                                                                                                                                                                      "mutations": {}
                                                                                                                                                                                                                                    },
                                                                                                                                                                                                                                    "name": "Brazil/13939CVL/2020",
                                                                                                                                                                                                                                    "node_attrs": {

                                                                                                                                                                                                                                      "author": {
                                                                                                                                                                                                                                        "author": "Sant'Anna et al.",
                                                                                                                                                                                                                                        "value": "Sant'Anna et al."
                                                                                                                                                                                                                                      },
                                                                                                                                                                                                                                      "clade_membership": {
                                                                                                                                                                                                                                        "value": "20B"
                                                                                                                                                                                                                                      },
                                                                                                                                                                                                                                      "country": {
                                                                                                                                                                                                                                        "value": "Brazil"
                                                                                                                                                                                                                                      },
                                                                                                                                                                                                                                      "div": 11,
                                                                                                                                                                                                                                      "division": {
                                                                                                                                                                                                                                        "value": "Rio Grande do Sul"
                                                                                                                                                                                                                                      },
                                                                                                                                                                                                                                      "division_exposure": {
                                                                                                                                                                                                                                        "value": "Rio Grande do Sul"
                                                                                                                                                                                                                                      },
                                                                                                                                                                                                                                      "host": {
                                                                                                                                                                                                                                        "value": "human"
                                                                                                                                                                                                                                      },
                                                                                                                                                                                                                                      "custom_location": {
                                                                                                                                                                                                                                        "confidence": {
                                                                                                                                                                                                                                          "Rio Grande do Sul": 1.0
                                                                                                                                                                                                                                        },
                                                                                                                                                                                                                                        "entropy": -1.000088900581841e-12,
                                                                                                                                                                                                                                        "value": "Rio Grande do Sul"
                                                                                                                                                                                                                                      },
                                                                                                                                                                                                                                      "location": {
                                                                                                                                                                                                                                        "value": "Est\u00e2ncia Velha"
                                                                                                                                                                                                                                      },
                                                                                                                                                                                                                                      "num_date": {
                                                                                                                                                                                                                                        "confidence": [
                                                                                                                                                                                                                                          2020.610655737705,
                                                                                                                                                                                                                                          2020.610655737705
                                                                                                                                                                                                                                        ],
                                                                                                                                                                                                                                        "value": 2020.610655737705
                                                                                                                                                                                                                                      },
                                                                                                                                                                                                                                      "originating_lab": {
                                                                                                                                                                                                                                        "value": "Hospital Municipal Get\u00falio Vargas"
                                                                                                                                                                                                                                      },
                                                                                                                                                                                                                                      "pangolin_lineage": {
                                                                                                                                                                                                                                        "value": "B.1.1.33"
                                                                                                                                                                                                                                      },
                                                                                                                                                                                                                                      "recency": {
                                                                                                                                                                                                                                        "value": "1-2 days ago"
                                                                                                                                                                                                                                      },
                                                                                                                                                                                                                                      "regiao": {
                                                                                                                                                                                                                                        "value": "novo_hamburgo"
                                                                                                                                                                                                                                      },
                                                                                                                                                                                                                                      "region": {
                                                                                                                                                                                                                                        "value": "South America"
                                                                                                                                                                                                                                      },
                                                                                                                                                                                                                                      "region_exposure": {
                                                                                                                                                                                                                                        "value": "South America"
                                                                                                                                                                                                                                      },

                                                                                                                                                                                                                                      "subclade_membership": {
                                                                                                                                                                                                                                        "value": "20B"
                                                                                                                                                                                                                                      },
                                                                                                                                                                                                                                      "submitting_lab": {
                                                                                                                                                                                                                                        "value": "epiclin"
                                                                                                                                                                                                                                      }
                                                                                                                                                                                                                                    }
                                                                                                                                                                                                                                  },
                                                                                                                                                                                                                                  {
                                                                                                                                                                                                                                    "branch_attrs": {
                                                                                                                                                                                                                                      "labels": {
                                                                                                                                                                                                                                        "aa": "ORF1a: T666I"
                                                                                                                                                                                                                                      },
                                                                                                                                                                                                                                      "mutations": {
                                                                                                                                                                                                                                        "ORF1a": [
                                                                                                                                                                                                                                          "T666I"
                                                                                                                                                                                                                                        ],
                                                                                                                                                                                                                                        "nuc": [
                                                                                                                                                                                                                                          "C2262T"
                                                                                                                                                                                                                                        ]
                                                                                                                                                                                                                                      }
                                                                                                                                                                                                                                    },
                                                                                                                                                                                                                                    "name": "Brazil/18305CVL/2020",
                                                                                                                                                                                                                                    "node_attrs": {

                                                                                                                                                                                                                                      "author": {
                                                                                                                                                                                                                                        "author": "Sant'Anna et al.",
                                                                                                                                                                                                                                        "value": "Sant'Anna et al."
                                                                                                                                                                                                                                      },
                                                                                                                                                                                                                                      "clade_membership": {
                                                                                                                                                                                                                                        "value": "20B"
                                                                                                                                                                                                                                      },
                                                                                                                                                                                                                                      "country": {
                                                                                                                                                                                                                                        "value": "Brazil"
                                                                                                                                                                                                                                      },
                                                                                                                                                                                                                                      "div": 12,
                                                                                                                                                                                                                                      "division": {
                                                                                                                                                                                                                                        "value": "Rio Grande do Sul"
                                                                                                                                                                                                                                      },
                                                                                                                                                                                                                                      "division_exposure": {
                                                                                                                                                                                                                                        "value": "Rio Grande do Sul"
                                                                                                                                                                                                                                      },
                                                                                                                                                                                                                                      "host": {
                                                                                                                                                                                                                                        "value": "human"
                                                                                                                                                                                                                                      },
                                                                                                                                                                                                                                      "custom_location": {
                                                                                                                                                                                                                                        "confidence": {
                                                                                                                                                                                                                                          "Rio Grande do Sul": 1.0
                                                                                                                                                                                                                                        },
                                                                                                                                                                                                                                        "entropy": -1.000088900581841e-12,
                                                                                                                                                                                                                                        "value": "Rio Grande do Sul"
                                                                                                                                                                                                                                      },
                                                                                                                                                                                                                                      "location": {
                                                                                                                                                                                                                                        "value": "Sapiranga"
                                                                                                                                                                                                                                      },
                                                                                                                                                                                                                                      "num_date": {
                                                                                                                                                                                                                                        "confidence": [
                                                                                                                                                                                                                                          2020.6898907103825,
                                                                                                                                                                                                                                          2020.6898907103825
                                                                                                                                                                                                                                        ],
                                                                                                                                                                                                                                        "value": 2020.6898907103825
                                                                                                                                                                                                                                      },
                                                                                                                                                                                                                                      "originating_lab": {
                                                                                                                                                                                                                                        "value": "HOSPITAL BOM JESUS"
                                                                                                                                                                                                                                      },
                                                                                                                                                                                                                                      "pangolin_lineage": {
                                                                                                                                                                                                                                        "value": "B.1.1.33"
                                                                                                                                                                                                                                      },
                                                                                                                                                                                                                                      "recency": {
                                                                                                                                                                                                                                        "value": "1-2 days ago"
                                                                                                                                                                                                                                      },
                                                                                                                                                                                                                                      "regiao": {
                                                                                                                                                                                                                                        "value": "novo_hamburgo"
                                                                                                                                                                                                                                      },
                                                                                                                                                                                                                                      "region": {
                                                                                                                                                                                                                                        "value": "South America"
                                                                                                                                                                                                                                      },
                                                                                                                                                                                                                                      "region_exposure": {
                                                                                                                                                                                                                                        "value": "South America"
                                                                                                                                                                                                                                      },

                                                                                                                                                                                                                                      "subclade_membership": {
                                                                                                                                                                                                                                        "value": "20B"
                                                                                                                                                                                                                                      },
                                                                                                                                                                                                                                      "submitting_lab": {
                                                                                                                                                                                                                                        "value": "epiclin"
                                                                                                                                                                                                                                      }
                                                                                                                                                                                                                                    }
                                                                                                                                                                                                                                  }
                                                                                                                                                                                                                                ],
                                                                                                                                                                                                                                "name": "NODE_0003948",
                                                                                                                                                                                                                                "node_attrs": {
                                                                                                                                                                                                                                  "clade_membership": {
                                                                                                                                                                                                                                    "value": "20B"
                                                                                                                                                                                                                                  },
                                                                                                                                                                                                                                  "div": 11,
                                                                                                                                                                                                                                  "custom_location": {
                                                                                                                                                                                                                                    "confidence": {
                                                                                                                                                                                                                                      "Rio Grande do Sul": 0.9992270370431691
                                                                                                                                                                                                                                    },
                                                                                                                                                                                                                                    "entropy": 0.006318992008574077,
                                                                                                                                                                                                                                    "value": "Rio Grande do Sul"
                                                                                                                                                                                                                                  },
                                                                                                                                                                                                                                  "num_date": {
                                                                                                                                                                                                                                    "confidence": [
                                                                                                                                                                                                                                      2020.5785203833968,
                                                                                                                                                                                                                                      2020.610655737705
                                                                                                                                                                                                                                    ],
                                                                                                                                                                                                                                    "value": 2020.610655737705
                                                                                                                                                                                                                                  },
                                                                                                                                                                                                                                  "subclade_membership": {
                                                                                                                                                                                                                                    "value": "20B"
                                                                                                                                                                                                                                  }
                                                                                                                                                                                                                                }
                                                                                                                                                                                                                              }
                                                                                                                                                                                                                            ],
                                                                                                                                                                                                                            "name": "NODE_0002790",
                                                                                                                                                                                                                            "node_attrs": {
                                                                                                                                                                                                                              "clade_membership": {
                                                                                                                                                                                                                                "value": "20B"
                                                                                                                                                                                                                              },
                                                                                                                                                                                                                              "div": 10,
                                                                                                                                                                                                                              "custom_location": {
                                                                                                                                                                                                                                "confidence": {
                                                                                                                                                                                                                                  "Rio Grande do Sul": 0.9991603572526314
                                                                                                                                                                                                                                },
                                                                                                                                                                                                                                "entropy": 0.0067943003019321066,
                                                                                                                                                                                                                                "value": "Rio Grande do Sul"
                                                                                                                                                                                                                              },
                                                                                                                                                                                                                              "num_date": {
                                                                                                                                                                                                                                "confidence": [
                                                                                                                                                                                                                                  2020.4664316582491,
                                                                                                                                                                                                                                  2020.5968831942657
                                                                                                                                                                                                                                ],
                                                                                                                                                                                                                                "value": 2020.5717385635915
                                                                                                                                                                                                                              },
                                                                                                                                                                                                                              "subclade_membership": {
                                                                                                                                                                                                                                "value": "20B"
                                                                                                                                                                                                                              }
                                                                                                                                                                                                                            }
                                                                                                                                                                                                                          }
                                                                                                                                                                                                                        ],
                                                                                                                                                                                                                        "name": "NODE_0002789",
                                                                                                                                                                                                                        "node_attrs": {
                                                                                                                                                                                                                          "clade_membership": {
                                                                                                                                                                                                                            "value": "20B"
                                                                                                                                                                                                                          },
                                                                                                                                                                                                                          "div": 10,
                                                                                                                                                                                                                          "custom_location": {
                                                                                                                                                                                                                            "confidence": {
                                                                                                                                                                                                                              "Rio Grande do Sul": 0.9991489686420019
                                                                                                                                                                                                                            },
                                                                                                                                                                                                                            "entropy": 0.0068749347209160795,
                                                                                                                                                                                                                            "value": "Rio Grande do Sul"
                                                                                                                                                                                                                          },
                                                                                                                                                                                                                          "num_date": {
                                                                                                                                                                                                                            "confidence": [
                                                                                                                                                                                                                              2020.4684247348805,
                                                                                                                                                                                                                              2020.597223487843
                                                                                                                                                                                                                            ],
                                                                                                                                                                                                                            "value": 2020.518027033745
                                                                                                                                                                                                                          },
                                                                                                                                                                                                                          "subclade_membership": {
                                                                                                                                                                                                                            "value": "20B"
                                                                                                                                                                                                                          }
                                                                                                                                                                                                                        }
                                                                                                                                                                                                                      }
                                                                                                                                                                                                                    ],
                                                                                                                                                                                                                    "name": "NODE_0002784",
                                                                                                                                                                                                                    "node_attrs": {
                                                                                                                                                                                                                      "clade_membership": {
                                                                                                                                                                                                                        "value": "20B"
                                                                                                                                                                                                                      },
                                                                                                                                                                                                                      "div": 10,
                                                                                                                                                                                                                      "custom_location": {
                                                                                                                                                                                                                        "confidence": {
                                                                                                                                                                                                                          "Rio Grande do Sul": 0.9990817216082734
                                                                                                                                                                                                                        },
                                                                                                                                                                                                                        "entropy": 0.007348028770039781,
                                                                                                                                                                                                                        "value": "Rio Grande do Sul"
                                                                                                                                                                                                                      },
                                                                                                                                                                                                                      "num_date": {
                                                                                                                                                                                                                        "confidence": [
                                                                                                                                                                                                                          2020.442929335812,
                                                                                                                                                                                                                          2020.5182634391313
                                                                                                                                                                                                                        ],
                                                                                                                                                                                                                        "value": 2020.4804918797813
                                                                                                                                                                                                                      },
                                                                                                                                                                                                                      "subclade_membership": {
                                                                                                                                                                                                                        "value": "20B"
                                                                                                                                                                                                                      }
                                                                                                                                                                                                                    }
                                                                                                                                                                                                                  }
                                                                                                                                                                                                                ],
                                                                                                                                                                                                                "name": "NODE_0002783",
                                                                                                                                                                                                                "node_attrs": {
                                                                                                                                                                                                                  "clade_membership": {
                                                                                                                                                                                                                    "value": "20B"
                                                                                                                                                                                                                  },
                                                                                                                                                                                                                  "div": 10,
                                                                                                                                                                                                                  "custom_location": {
                                                                                                                                                                                                                    "confidence": {
                                                                                                                                                                                                                      "Rio Grande do Sul": 0.9991416600992863
                                                                                                                                                                                                                    },
                                                                                                                                                                                                                    "entropy": 0.006926600466800119,
                                                                                                                                                                                                                    "value": "Rio Grande do Sul"
                                                                                                                                                                                                                  },
                                                                                                                                                                                                                  "num_date": {
                                                                                                                                                                                                                    "confidence": [
                                                                                                                                                                                                                      2020.4494577984713,
                                                                                                                                                                                                                      2020.474043715847
                                                                                                                                                                                                                    ],
                                                                                                                                                                                                                    "value": 2020.474043715847
                                                                                                                                                                                                                  },
                                                                                                                                                                                                                  "subclade_membership": {
                                                                                                                                                                                                                    "value": "20B"
                                                                                                                                                                                                                  }
                                                                                                                                                                                                                }
                                                                                                                                                                                                              }
                                                                                                                                                                                                            ],
                                                                                                                                                                                                            "name": "NODE_0002774",
                                                                                                                                                                                                            "node_attrs": {
                                                                                                                                                                                                              "clade_membership": {
                                                                                                                                                                                                                "value": "20B"
                                                                                                                                                                                                              },
                                                                                                                                                                                                              "div": 10,
                                                                                                                                                                                                              "custom_location": {
                                                                                                                                                                                                                "confidence": {
                                                                                                                                                                                                                  "Rio Grande do Sul": 0.999074934810799
                                                                                                                                                                                                                },
                                                                                                                                                                                                                "entropy": 0.007395492526472698,
                                                                                                                                                                                                                "value": "Rio Grande do Sul"
                                                                                                                                                                                                              },
                                                                                                                                                                                                              "num_date": {
                                                                                                                                                                                                                "confidence": [
                                                                                                                                                                                                                  2020.4088013997596,
                                                                                                                                                                                                                  2020.471643939073
                                                                                                                                                                                                                ],
                                                                                                                                                                                                                "value": 2020.4388910286598
                                                                                                                                                                                                              },
                                                                                                                                                                                                              "subclade_membership": {
                                                                                                                                                                                                                "value": "20B"
                                                                                                                                                                                                              }
                                                                                                                                                                                                            }
                                                                                                                                                                                                          }
                                                                                                                                                                                                        ],
                                                                                                                                                                                                        "name": "NODE_0002772",
                                                                                                                                                                                                        "node_attrs": {
                                                                                                                                                                                                          "clade_membership": {
                                                                                                                                                                                                            "value": "20B"
                                                                                                                                                                                                          },
                                                                                                                                                                                                          "div": 10,
                                                                                                                                                                                                          "custom_location": {
                                                                                                                                                                                                            "confidence": {
                                                                                                                                                                                                              "Rio Grande do Sul": 0.9991415852472982
                                                                                                                                                                                                            },
                                                                                                                                                                                                            "entropy": 0.006927129287029516,
                                                                                                                                                                                                            "value": "Rio Grande do Sul"
                                                                                                                                                                                                          },
                                                                                                                                                                                                          "num_date": {
                                                                                                                                                                                                            "confidence": [
                                                                                                                                                                                                              2020.4276286239467,
                                                                                                                                                                                                              2020.438524590164
                                                                                                                                                                                                            ],
                                                                                                                                                                                                            "value": 2020.438524590164
                                                                                                                                                                                                          },
                                                                                                                                                                                                          "subclade_membership": {
                                                                                                                                                                                                            "value": "20B"
                                                                                                                                                                                                          }
                                                                                                                                                                                                        }
                                                                                                                                                                                                      }
                                                                                                                                                                                                    ],
                                                                                                                                                                                                    "name": "NODE_0002766",
                                                                                                                                                                                                    "node_attrs": {
                                                                                                                                                                                                      "clade_membership": {
                                                                                                                                                                                                        "value": "20B"
                                                                                                                                                                                                      },
                                                                                                                                                                                                      "div": 10,
                                                                                                                                                                                                      "custom_location": {
                                                                                                                                                                                                        "confidence": {
                                                                                                                                                                                                          "Rio Grande do Sul": 0.9990808472098001
                                                                                                                                                                                                        },
                                                                                                                                                                                                        "entropy": 0.007354146682967748,
                                                                                                                                                                                                        "value": "Rio Grande do Sul"
                                                                                                                                                                                                      },
                                                                                                                                                                                                      "num_date": {
                                                                                                                                                                                                        "confidence": [
                                                                                                                                                                                                          2020.4201433903152,
                                                                                                                                                                                                          2020.4358399783368
                                                                                                                                                                                                        ],
                                                                                                                                                                                                        "value": 2020.4331553665097
                                                                                                                                                                                                      },
                                                                                                                                                                                                      "subclade_membership": {
                                                                                                                                                                                                        "value": "20B"
                                                                                                                                                                                                      }
                                                                                                                                                                                                    }
                                                                                                                                                                                                  }
                                                                                                                                                                                                ],
                                                                                                                                                                                                "name": "NODE_0002755",
                                                                                                                                                                                                "node_attrs": {
                                                                                                                                                                                                  "clade_membership": {
                                                                                                                                                                                                    "value": "20B"
                                                                                                                                                                                                  },
                                                                                                                                                                                                  "div": 10,
                                                                                                                                                                                                  "custom_location": {
                                                                                                                                                                                                    "confidence": {
                                                                                                                                                                                                      "Rio Grande do Sul": 0.9991395023102106
                                                                                                                                                                                                    },
                                                                                                                                                                                                    "entropy": 0.006941838550158461,
                                                                                                                                                                                                    "value": "Rio Grande do Sul"
                                                                                                                                                                                                  },
                                                                                                                                                                                                  "num_date": {
                                                                                                                                                                                                    "confidence": [
                                                                                                                                                                                                      2020.4060613905724,
                                                                                                                                                                                                      2020.4328950529498
                                                                                                                                                                                                    ],
                                                                                                                                                                                                    "value": 2020.4259096304506
                                                                                                                                                                                                  },
                                                                                                                                                                                                  "subclade_membership": {
                                                                                                                                                                                                    "value": "20B"
                                                                                                                                                                                                  }
                                                                                                                                                                                                }
                                                                                                                                                                                              }
                                                                                                                                                                                            ],
                                                                                                                                                                                            "name": "NODE_0002750",
                                                                                                                                                                                            "node_attrs": {
                                                                                                                                                                                              "clade_membership": {
                                                                                                                                                                                                "value": "20B"
                                                                                                                                                                                              },
                                                                                                                                                                                              "div": 10,
                                                                                                                                                                                              "custom_location": {
                                                                                                                                                                                                "confidence": {
                                                                                                                                                                                                  "Rio Grande do Sul": 0.9991453447055306
                                                                                                                                                                                                },
                                                                                                                                                                                                "entropy": 0.00690055744344018,
                                                                                                                                                                                                "value": "Rio Grande do Sul"
                                                                                                                                                                                              },
                                                                                                                                                                                              "num_date": {
                                                                                                                                                                                                "confidence": [
                                                                                                                                                                                                  2020.4030686707922,
                                                                                                                                                                                                  2020.4279995570273
                                                                                                                                                                                                ],
                                                                                                                                                                                                "value": 2020.4213698866567
                                                                                                                                                                                              },
                                                                                                                                                                                              "subclade_membership": {
                                                                                                                                                                                                "value": "20B"
                                                                                                                                                                                              }
                                                                                                                                                                                            }
                                                                                                                                                                                          }
                                                                                                                                                                                        ],
                                                                                                                                                                                        "name": "NODE_0002749",
                                                                                                                                                                                        "node_attrs": {
                                                                                                                                                                                          "clade_membership": {
                                                                                                                                                                                            "value": "20B"
                                                                                                                                                                                          },
                                                                                                                                                                                          "div": 10,
                                                                                                                                                                                          "custom_location": {
                                                                                                                                                                                            "confidence": {
                                                                                                                                                                                              "Rio Grande do Sul": 0.9991465721745025
                                                                                                                                                                                            },
                                                                                                                                                                                            "entropy": 0.006891882737348913,
                                                                                                                                                                                            "value": "Rio Grande do Sul"
                                                                                                                                                                                          },
                                                                                                                                                                                          "num_date": {
                                                                                                                                                                                            "confidence": [
                                                                                                                                                                                              2020.3970765041668,
                                                                                                                                                                                              2020.4215397518033
                                                                                                                                                                                            ],
                                                                                                                                                                                            "value": 2020.413896494209
                                                                                                                                                                                          },
                                                                                                                                                                                          "subclade_membership": {
                                                                                                                                                                                            "value": "20B"
                                                                                                                                                                                          }
                                                                                                                                                                                        }
                                                                                                                                                                                      }
                                                                                                                                                                                    ],
                                                                                                                                                                                    "name": "NODE_0002744",
                                                                                                                                                                                    "node_attrs": {
                                                                                                                                                                                      "clade_membership": {
                                                                                                                                                                                        "value": "20B"
                                                                                                                                                                                      },
                                                                                                                                                                                      "div": 10,
                                                                                                                                                                                      "custom_location": {
                                                                                                                                                                                        "confidence": {
                                                                                                                                                                                          "Rio Grande do Sul": 0.999068654880463
                                                                                                                                                                                        },
                                                                                                                                                                                        "entropy": 0.007439367007072617,
                                                                                                                                                                                        "value": "Rio Grande do Sul"
                                                                                                                                                                                      },
                                                                                                                                                                                      "num_date": {
                                                                                                                                                                                        "confidence": [
                                                                                                                                                                                          2020.391317175019,
                                                                                                                                                                                          2020.4185957826335
                                                                                                                                                                                        ],
                                                                                                                                                                                        "value": 2020.4070353552413
                                                                                                                                                                                      },
                                                                                                                                                                                      "subclade_membership": {
                                                                                                                                                                                        "value": "20B"
                                                                                                                                                                                      }
                                                                                                                                                                                    }
                                                                                                                                                                                  }
                                                                                                                                                                                ],
                                                                                                                                                                                "name": "NODE_0002741",
                                                                                                                                                                                "node_attrs": {
                                                                                                                                                                                  "clade_membership": {
                                                                                                                                                                                    "value": "20B"
                                                                                                                                                                                  },
                                                                                                                                                                                  "div": 10,
                                                                                                                                                                                  "custom_location": {
                                                                                                                                                                                    "confidence": {
                                                                                                                                                                                      "Rio Grande do Sul": 0.9990742347528755
                                                                                                                                                                                    },
                                                                                                                                                                                    "entropy": 0.0074003855379506135,
                                                                                                                                                                                    "value": "Rio Grande do Sul"
                                                                                                                                                                                  },
                                                                                                                                                                                  "num_date": {
                                                                                                                                                                                    "confidence": [
                                                                                                                                                                                      2020.3741549823258,
                                                                                                                                                                                      2020.413984330655
                                                                                                                                                                                    ],
                                                                                                                                                                                    "value": 2020.3996226218392
                                                                                                                                                                                  },
                                                                                                                                                                                  "subclade_membership": {
                                                                                                                                                                                    "value": "20B"
                                                                                                                                                                                  }
                                                                                                                                                                                }
                                                                                                                                                                              }
                                                                                                                                                                            ],
                                                                                                                                                                            "name": "NODE_0002734",
                                                                                                                                                                            "node_attrs": {
                                                                                                                                                                              "clade_membership": {
                                                                                                                                                                                "value": "20B"
                                                                                                                                                                              },
                                                                                                                                                                              "div": 10,
                                                                                                                                                                              "custom_location": {
                                                                                                                                                                                "confidence": {
                                                                                                                                                                                  "Rio Grande do Sul": 0.9991402814144086
                                                                                                                                                                                },
                                                                                                                                                                                "entropy": 0.006936336202644317,
                                                                                                                                                                                "value": "Rio Grande do Sul"
                                                                                                                                                                              },
                                                                                                                                                                              "num_date": {
                                                                                                                                                                                "confidence": [
                                                                                                                                                                                  2020.3705244786206,
                                                                                                                                                                                  2020.4112058933583
                                                                                                                                                                                ],
                                                                                                                                                                                "value": 2020.3938859785374
                                                                                                                                                                              },
                                                                                                                                                                              "subclade_membership": {
                                                                                                                                                                                "value": "20B"
                                                                                                                                                                              }
                                                                                                                                                                            }
                                                                                                                                                                          }
                                                                                                                                                                        ],
                                                                                                                                                                        "name": "NODE_0002732",
                                                                                                                                                                        "node_attrs": {
                                                                                                                                                                          "clade_membership": {
                                                                                                                                                                            "value": "20B"
                                                                                                                                                                          },
                                                                                                                                                                          "div": 10,
                                                                                                                                                                          "custom_location": {
                                                                                                                                                                            "confidence": {
                                                                                                                                                                              "Rio Grande do Sul": 0.9991527647677108
                                                                                                                                                                            },
                                                                                                                                                                            "entropy": 0.006848074119573044,
                                                                                                                                                                            "value": "Rio Grande do Sul"
                                                                                                                                                                          },
                                                                                                                                                                          "num_date": {
                                                                                                                                                                            "confidence": [
                                                                                                                                                                              2020.3682012583647,
                                                                                                                                                                              2020.4026836569128
                                                                                                                                                                            ],
                                                                                                                                                                            "value": 2020.389788581745
                                                                                                                                                                          },
                                                                                                                                                                          "subclade_membership": {
                                                                                                                                                                            "value": "20B"
                                                                                                                                                                          }
                                                                                                                                                                        }
                                                                                                                                                                      }
                                                                                                                                                                    ],
                                                                                                                                                                    "name": "NODE_0002726",
                                                                                                                                                                    "node_attrs": {
                                                                                                                                                                      "clade_membership": {
                                                                                                                                                                        "value": "20B"
                                                                                                                                                                      },
                                                                                                                                                                      "div": 10,
                                                                                                                                                                      "custom_location": {
                                                                                                                                                                        "confidence": {
                                                                                                                                                                          "Rio Grande do Sul": 0.999146487442467
                                                                                                                                                                        },
                                                                                                                                                                        "entropy": 0.006892478132977418,
                                                                                                                                                                        "value": "Rio Grande do Sul"
                                                                                                                                                                      },
                                                                                                                                                                      "num_date": {
                                                                                                                                                                        "confidence": [
                                                                                                                                                                          2020.3527700494467,
                                                                                                                                                                          2020.3985419052233
                                                                                                                                                                        ],
                                                                                                                                                                        "value": 2020.3811801411975
                                                                                                                                                                      },
                                                                                                                                                                      "subclade_membership": {
                                                                                                                                                                        "value": "20B"
                                                                                                                                                                      }
                                                                                                                                                                    }
                                                                                                                                                                  }
                                                                                                                                                                ],
                                                                                                                                                                "name": "NODE_0002722",
                                                                                                                                                                "node_attrs": {
                                                                                                                                                                  "clade_membership": {
                                                                                                                                                                    "value": "20B"
                                                                                                                                                                  },
                                                                                                                                                                  "div": 10,
                                                                                                                                                                  "custom_location": {
                                                                                                                                                                    "confidence": {
                                                                                                                                                                      "Rio Grande do Sul": 0.999153927091333
                                                                                                                                                                    },
                                                                                                                                                                    "entropy": 0.006839846431384022,
                                                                                                                                                                    "value": "Rio Grande do Sul"
                                                                                                                                                                  },
                                                                                                                                                                  "num_date": {
                                                                                                                                                                    "confidence": [
                                                                                                                                                                      2020.3486126446846,
                                                                                                                                                                      2020.395677355467
                                                                                                                                                                    ],
                                                                                                                                                                    "value": 2020.377953566636
                                                                                                                                                                  },
                                                                                                                                                                  "subclade_membership": {
                                                                                                                                                                    "value": "20B"
                                                                                                                                                                  }
                                                                                                                                                                }
                                                                                                                                                              }
                                                                                                                                                            ],
                                                                                                                                                            "name": "NODE_0002721",
                                                                                                                                                            "node_attrs": {
                                                                                                                                                              "clade_membership": {
                                                                                                                                                                "value": "20B"
                                                                                                                                                              },
                                                                                                                                                              "div": 10,
                                                                                                                                                              "custom_location": {
                                                                                                                                                                "confidence": {
                                                                                                                                                                  "Rio Grande do Sul": 0.9991539402161536
                                                                                                                                                                },
                                                                                                                                                                "entropy": 0.006839753518209324,
                                                                                                                                                                "value": "Rio Grande do Sul"
                                                                                                                                                              },
                                                                                                                                                              "num_date": {
                                                                                                                                                                "confidence": [
                                                                                                                                                                  2020.3431402861129,
                                                                                                                                                                  2020.394720071002
                                                                                                                                                                ],
                                                                                                                                                                "value": 2020.3727868960682
                                                                                                                                                              },
                                                                                                                                                              "subclade_membership": {
                                                                                                                                                                "value": "20B"
                                                                                                                                                              }
                                                                                                                                                            }
                                                                                                                                                          }
                                                                                                                                                        ],
                                                                                                                                                        "name": "NODE_0002718",
                                                                                                                                                        "node_attrs": {
                                                                                                                                                          "clade_membership": {
                                                                                                                                                            "value": "20B"
                                                                                                                                                          },
                                                                                                                                                          "div": 10,
                                                                                                                                                          "custom_location": {
                                                                                                                                                            "confidence": {
                                                                                                                                                              "Rio Grande do Sul": 0.9991466548898386
                                                                                                                                                            },
                                                                                                                                                            "entropy": 0.006891294483187522,
                                                                                                                                                            "value": "Rio Grande do Sul"
                                                                                                                                                          },
                                                                                                                                                          "num_date": {
                                                                                                                                                            "confidence": [
                                                                                                                                                              2020.3344267045272,
                                                                                                                                                              2020.392583136109
                                                                                                                                                            ],
                                                                                                                                                            "value": 2020.3634986060124
                                                                                                                                                          },
                                                                                                                                                          "subclade_membership": {
                                                                                                                                                            "value": "20B"
                                                                                                                                                          }
                                                                                                                                                        }
                                                                                                                                                      }
                                                                                                                                                    ],
                                                                                                                                                    "name": "NODE_0002716",
                                                                                                                                                    "node_attrs": {
                                                                                                                                                      "clade_membership": {
                                                                                                                                                        "value": "20B"
                                                                                                                                                      },
                                                                                                                                                      "div": 10,
                                                                                                                                                      "custom_location": {
                                                                                                                                                        "confidence": {
                                                                                                                                                          "Rio Grande do Sul": 0.9991467847322855
                                                                                                                                                        },
                                                                                                                                                        "entropy": 0.006890379782689566,
                                                                                                                                                        "value": "Rio Grande do Sul"
                                                                                                                                                      },
                                                                                                                                                      "num_date": {
                                                                                                                                                        "confidence": [
                                                                                                                                                          2020.3282739677368,
                                                                                                                                                          2020.3863867212988
                                                                                                                                                        ],
                                                                                                                                                        "value": 2020.355813758936
                                                                                                                                                      },
                                                                                                                                                      "subclade_membership": {
                                                                                                                                                        "value": "20B"
                                                                                                                                                      }
                                                                                                                                                    }
                                                                                                                                                  }
                                                                                                                                                ],
                                                                                                                                                "name": "NODE_0002712",
                                                                                                                                                "node_attrs": {
                                                                                                                                                  "clade_membership": {
                                                                                                                                                    "value": "20B"
                                                                                                                                                  },
                                                                                                                                                  "div": 10,
                                                                                                                                                  "custom_location": {
                                                                                                                                                    "confidence": {
                                                                                                                                                      "Rio Grande do Sul": 0.9990698340556614
                                                                                                                                                    },
                                                                                                                                                    "entropy": 0.0074311320200381595,
                                                                                                                                                    "value": "Rio Grande do Sul"
                                                                                                                                                  },
                                                                                                                                                  "num_date": {
                                                                                                                                                    "confidence": [
                                                                                                                                                      2020.3197039125532,
                                                                                                                                                      2020.378171986411
                                                                                                                                                    ],
                                                                                                                                                    "value": 2020.347332785406
                                                                                                                                                  },
                                                                                                                                                  "subclade_membership": {
                                                                                                                                                    "value": "20B"
                                                                                                                                                  }
                                                                                                                                                }
                                                                                                                                              }
                                                                                                                                            ],
                                                                                                                                            "name": "NODE_0002599",
                                                                                                                                            "node_attrs": {
                                                                                                                                              "clade_membership": {
                                                                                                                                                "value": "20B"
                                                                                                                                              },
                                                                                                                                              "div": 10,
                                                                                                                                              "custom_location": {
                                                                                                                                                "confidence": {
                                                                                                                                                  "Rio Grande do Sul": 0.9990811058839966
                                                                                                                                                },
                                                                                                                                                "entropy": 0.0073523369065469635,
                                                                                                                                                "value": "Rio Grande do Sul"
                                                                                                                                              },
                                                                                                                                              "num_date": {
                                                                                                                                                "confidence": [
                                                                                                                                                  2020.308375129401,
                                                                                                                                                  2020.3717492419057
                                                                                                                                                ],
                                                                                                                                                "value": 2020.3373488012658
                                                                                                                                              },
                                                                                                                                              "subclade_membership": {
                                                                                                                                                "value": "20B"
                                                                                                                                              }
                                                                                                                                            }
                                                                                                                                          }
                                                                                                                                        ],
                                                                                                                                        "name": "NODE_0002594",
                                                                                                                                        "node_attrs": {
                                                                                                                                          "clade_membership": {
                                                                                                                                            "value": "20B"
                                                                                                                                          },
                                                                                                                                          "div": 10,
                                                                                                                                          "custom_location": {
                                                                                                                                            "confidence": {
                                                                                                                                              "Rio Grande do Sul": 0.9992136423760674
                                                                                                                                            },
                                                                                                                                            "entropy": 0.006414912615761915,
                                                                                                                                            "value": "Rio Grande do Sul"
                                                                                                                                          },
                                                                                                                                          "num_date": {
                                                                                                                                            "confidence": [
                                                                                                                                              2020.2846874174475,
                                                                                                                                              2020.3592896174864
                                                                                                                                            ],
                                                                                                                                            "value": 2020.326768068253
                                                                                                                                          },
                                                                                                                                          "subclade_membership": {
                                                                                                                                            "value": "20B"
                                                                                                                                          }
                                                                                                                                        }
                                                                                                                                      }
                                                                                                                                    ],
                                                                                                                                    "name": "NODE_0003893",
                                                                                                                                    "node_attrs": {
                                                                                                                                      "clade_membership": {
                                                                                                                                        "value": "20B"
                                                                                                                                      },
                                                                                                                                      "div": 10,
                                                                                                                                      "custom_location": {
                                                                                                                                        "confidence": {
                                                                                                                                          "Rio Grande do Sul": 0.9999166544020893
                                                                                                                                        },
                                                                                                                                        "entropy": 0.0008661674414167679,
                                                                                                                                        "value": "Rio Grande do Sul"
                                                                                                                                      },
                                                                                                                                      "num_date": {
                                                                                                                                        "confidence": [
                                                                                                                                          2020.2820437992787,
                                                                                                                                          2020.3500904731854
                                                                                                                                        ],
                                                                                                                                        "value": 2020.316584963892
                                                                                                                                      },
                                                                                                                                      "subclade_membership": {
                                                                                                                                        "value": "20B"
                                                                                                                                      }
                                                                                                                                    }
                                                                                                                                  }
                                                                                                                                ],
                                                                                                                                "name": "NODE_0002661",
                                                                                                                                "node_attrs": {
                                                                                                                                  "clade_membership": {
                                                                                                                                    "value": "20B"
                                                                                                                                  },
                                                                                                                                  "div": 9,
                                                                                                                                  "custom_location": {
                                                                                                                                    "confidence": {
                                                                                                                                      "Brazil": 0.8820269442123796,
                                                                                                                                      "Rio Grande do Sul": 0.11773397616700904
                                                                                                                                    },
                                                                                                                                    "entropy": 0.3647004826778932,
                                                                                                                                    "value": "Brazil"
                                                                                                                                  },
                                                                                                                                  "num_date": {
                                                                                                                                    "confidence": [
                                                                                                                                      2020.205894661138,
                                                                                                                                      2020.3140053073564
                                                                                                                                    ],
                                                                                                                                    "value": 2020.26912568306
                                                                                                                                  },
                                                                                                                                  "subclade_membership": {
                                                                                                                                    "value": "20B"
                                                                                                                                  }
                                                                                                                                }
                                                                                                                              }
                                                                                                                            ],
                                                                                                                            "name": "NODE_0002660",
                                                                                                                            "node_attrs": {
                                                                                                                              "clade_membership": {
                                                                                                                                "value": "20B"
                                                                                                                              },
                                                                                                                              "div": 9,
                                                                                                                              "custom_location": {
                                                                                                                                "confidence": {
                                                                                                                                  "Brazil": 0.9878893331787719,
                                                                                                                                  "Rio Grande do Sul": 0.011966910321588078
                                                                                                                                },
                                                                                                                                "entropy": 0.06632697581956878,
                                                                                                                                "value": "Brazil"
                                                                                                                              },
                                                                                                                              "num_date": {
                                                                                                                                "confidence": [
                                                                                                                                  2020.2326808164023,
                                                                                                                                  2020.26912568306
                                                                                                                                ],
                                                                                                                                "value": 2020.2591875359499
                                                                                                                              },
                                                                                                                              "subclade_membership": {
                                                                                                                                "value": "20B"
                                                                                                                              }
                                                                                                                            }
                                                                                                                          }
                                                                                                                        ],
                                                                                                                        "name": "NODE_0002657",
                                                                                                                        "node_attrs": {
                                                                                                                          "clade_membership": {
                                                                                                                            "value": "20B"
                                                                                                                          },
                                                                                                                          "div": 9,
                                                                                                                          "custom_location": {
                                                                                                                            "confidence": {
                                                                                                                              "Brazil": 0.9977014447826892,
                                                                                                                              "Rio Grande do Sul": 0.0021654099585062766
                                                                                                                            },
                                                                                                                            "entropy": 0.01681964040438953,
                                                                                                                            "value": "Brazil"
                                                                                                                          },
                                                                                                                          "num_date": {
                                                                                                                            "confidence": [
                                                                                                                              2020.2288646005911,
                                                                                                                              2020.266497356117
                                                                                                                            ],
                                                                                                                            "value": 2020.2488989931066
                                                                                                                          },
                                                                                                                          "subclade_membership": {
                                                                                                                            "value": "20B"
                                                                                                                          }
                                                                                                                        }
                                                                                                                      }
                                                                                                                    ],
                                                                                                                    "name": "NODE_0002653",
                                                                                                                    "node_attrs": {
                                                                                                                      "clade_membership": {
                                                                                                                        "value": "20B"
                                                                                                                      },
                                                                                                                      "div": 9,
                                                                                                                      "custom_location": {
                                                                                                                        "confidence": {
                                                                                                                          "Brazil": 0.9986947828521575,
                                                                                                                          "Rio Grande do Sul": 0.001173843338786776
                                                                                                                        },
                                                                                                                        "entropy": 0.010448555502646228,
                                                                                                                        "value": "Brazil"
                                                                                                                      },
                                                                                                                      "num_date": {
                                                                                                                        "confidence": [
                                                                                                                          2020.2258197111146,
                                                                                                                          2020.2532361167268
                                                                                                                        ],
                                                                                                                        "value": 2020.2409698804997
                                                                                                                      },
                                                                                                                      "subclade_membership": {
                                                                                                                        "value": "20B"
                                                                                                                      }
                                                                                                                    }
                                                                                                                  }
                                                                                                                ],
                                                                                                                "name": "NODE_0002650",
                                                                                                                "node_attrs": {
                                                                                                                  "clade_membership": {
                                                                                                                    "value": "20B"
                                                                                                                  },
                                                                                                                  "div": 9,
                                                                                                                  "custom_location": {
                                                                                                                    "confidence": {
                                                                                                                      "Brazil": 0.9986961630418458,
                                                                                                                      "Rio Grande do Sul": 0.0011773057859006482
                                                                                                                    },
                                                                                                                    "entropy": 0.010427180743175992,
                                                                                                                    "value": "Brazil"
                                                                                                                  },
                                                                                                                  "num_date": {
                                                                                                                    "confidence": [
                                                                                                                      2020.2214690252226,
                                                                                                                      2020.2445355191257
                                                                                                                    ],
                                                                                                                    "value": 2020.2331046014428
                                                                                                                  },
                                                                                                                  "subclade_membership": {
                                                                                                                    "value": "20B"
                                                                                                                  }
                                                                                                                }
                                                                                                              }
                                                                                                            ],
                                                                                                            "name": "NODE_0002605",
                                                                                                            "node_attrs": {
                                                                                                              "clade_membership": {
                                                                                                                "value": "20B"
                                                                                                              },
                                                                                                              "div": 9,
                                                                                                              "custom_location": {
                                                                                                                "confidence": {
                                                                                                                  "Brazil": 0.9966240909894084,
                                                                                                                  "Rio Grande do Sul": 0.003241170159296871
                                                                                                                },
                                                                                                                "entropy": 0.023200014679594393,
                                                                                                                "value": "Brazil"
                                                                                                              },
                                                                                                              "num_date": {
                                                                                                                "confidence": [
                                                                                                                  2020.2108767448437,
                                                                                                                  2020.2378412138667
                                                                                                                ],
                                                                                                                "value": 2020.224955841773
                                                                                                              },
                                                                                                              "subclade_membership": {
                                                                                                                "value": "20B"
                                                                                                              }
                                                                                                            }
                                                                                                          }
                                                                                                        ],
                                                                                                        "name": "NODE_0002595",
                                                                                                        "node_attrs": {
                                                                                                          "clade_membership": {
                                                                                                            "value": "20B"
                                                                                                          },
                                                                                                          "div": 9,
                                                                                                          "custom_location": {
                                                                                                            "confidence": {
                                                                                                              "Brazil": 0.9983069922910239,
                                                                                                              "Rio Grande do Sul": 0.001560357948855587
                                                                                                            },
                                                                                                            "entropy": 0.0130101997771127,
                                                                                                            "value": "Brazil"
                                                                                                          },
                                                                                                          "num_date": {
                                                                                                            "confidence": [
                                                                                                              2020.2044665746516,
                                                                                                              2020.2331782084616
                                                                                                            ],
                                                                                                            "value": 2020.2226448301244
                                                                                                          },
                                                                                                          "subclade_membership": {
                                                                                                            "value": "20B"
                                                                                                          }
                                                                                                        }
                                                                                                      }
                                                                                                    ],
                                                                                                    "name": "NODE_0002549",
                                                                                                    "node_attrs": {
                                                                                                      "clade_membership": {
                                                                                                        "value": "20B"
                                                                                                      },
                                                                                                      "div": 9,
                                                                                                      "custom_location": {
                                                                                                        "confidence": {
                                                                                                          "Brazil": 0.9977569682844459,
                                                                                                          "Rio Grande do Sul": 0.0021096264110136743
                                                                                                        },
                                                                                                        "entropy": 0.01647913688537207,
                                                                                                        "value": "Brazil"
                                                                                                      },
                                                                                                      "num_date": {
                                                                                                        "confidence": [
                                                                                                          2020.196821098041,
                                                                                                          2020.2270263550538
                                                                                                        ],
                                                                                                        "value": 2020.214491482585
                                                                                                      },
                                                                                                      "subclade_membership": {
                                                                                                        "value": "20B"
                                                                                                      }
                                                                                                    }
                                                                                                  }
                                                                                                ],
                                                                                                "name": "NODE_0002548",
                                                                                                "node_attrs": {
                                                                                                  "clade_membership": {
                                                                                                    "value": "20B"
                                                                                                  },
                                                                                                  "div": 9,
                                                                                                  "custom_location": {
                                                                                                    "confidence": {
                                                                                                      "Brazil": 0.9988015586878082,
                                                                                                      "Rio Grande do Sul": 0.0010686487286770024
                                                                                                    },
                                                                                                    "entropy": 0.00971917723239439,
                                                                                                    "value": "Brazil"
                                                                                                  },
                                                                                                  "num_date": {
                                                                                                    "confidence": [
                                                                                                      2020.2040570943439,
                                                                                                      2020.214480874317
                                                                                                    ],
                                                                                                    "value": 2020.209804063
                                                                                                  },
                                                                                                  "subclade_membership": {
                                                                                                    "value": "20B"
                                                                                                  }
                                                                                                }
                                                                                              }
                                                                                            ],
                                                                                            "name": "NODE_0002526",
                                                                                            "node_attrs": {
                                                                                              "clade_membership": {
                                                                                                "value": "20B"
                                                                                              },
                                                                                              "div": 9,
                                                                                              "custom_location": {
                                                                                                "confidence": {
                                                                                                  "Brazil": 0.9986336742209165,
                                                                                                  "Rio Grande do Sul": 0.0011527727798626773
                                                                                                },
                                                                                                "entropy": 0.011035604781279223,
                                                                                                "value": "Brazil"
                                                                                              },
                                                                                              "num_date": {
                                                                                                "confidence": [
                                                                                                  2020.1987596780687,
                                                                                                  2020.2093584273596
                                                                                                ],
                                                                                                "value": 2020.2021330972057
                                                                                              },
                                                                                              "subclade_membership": {
                                                                                                "value": "20B"
                                                                                              }
                                                                                            }
                                                                                          }
                                                                                        ],
                                                                                        "name": "NODE_0002468",
                                                                                        "node_attrs": {
                                                                                          "clade_membership": {
                                                                                            "value": "20B"
                                                                                          },
                                                                                          "div": 9,
                                                                                          "custom_location": {
                                                                                            "confidence": {
                                                                                              "Brazil": 0.9981559538659539,
                                                                                              "Rio Grande do Sul": 0.001707669964869768
                                                                                            },
                                                                                            "entropy": 0.013989345748751538,
                                                                                            "value": "Brazil"
                                                                                          },
                                                                                          "num_date": {
                                                                                            "confidence": [
                                                                                              2020.189518730107,
                                                                                              2020.2012632920262
                                                                                            ],
                                                                                            "value": 2020.2010101306053
                                                                                          },
                                                                                          "subclade_membership": {
                                                                                            "value": "20B"
                                                                                          }
                                                                                        }
                                                                                      }
                                                                                    ],
                                                                                    "name": "NODE_0002461",
                                                                                    "node_attrs": {
                                                                                      "clade_membership": {
                                                                                        "value": "20B"
                                                                                      },
                                                                                      "div": 9,
                                                                                      "custom_location": {
                                                                                        "confidence": {
                                                                                          "Brazil": 0.9928626119665963,
                                                                                          "Rio Grande do Sul": 0.007000912431970845
                                                                                        },
                                                                                        "entropy": 0.04311614450185887,
                                                                                        "value": "Brazil"
                                                                                      },
                                                                                      "num_date": {
                                                                                        "confidence": [
                                                                                          2020.188704175123,
                                                                                          2020.1957690680956
                                                                                        ],
                                                                                        "value": 2020.1957690680956
                                                                                      },
                                                                                      "subclade_membership": {
                                                                                        "value": "20B"
                                                                                      }
                                                                                    }
                                                                                  }
                                                                                ],
                                                                                "name": "NODE_0002446",
                                                                                "node_attrs": {
                                                                                  "clade_membership": {
                                                                                    "value": "20B"
                                                                                  },
                                                                                  "div": 9,
                                                                                  "custom_location": {
                                                                                    "confidence": {
                                                                                      "Brazil": 0.9349207118925139,
                                                                                      "Rio Grande do Sul": 0.06487639716618811
                                                                                    },
                                                                                    "entropy": 0.24218161610848243,
                                                                                    "value": "Brazil"
                                                                                  },
                                                                                  "num_date": {
                                                                                    "confidence": [
                                                                                      2020.181432547563,
                                                                                      2020.1906904291538
                                                                                    ],
                                                                                    "value": 2020.1906904291538
                                                                                  },
                                                                                  "subclade_membership": {
                                                                                    "value": "20B"
                                                                                  }
                                                                                }
                                                                              }
                                                                            ],
                                                                            "name": "NODE_0002410",
                                                                            "node_attrs": {
                                                                              "clade_membership": {
                                                                                "value": "20B"
                                                                              },
                                                                              "div": 9,
                                                                              "custom_location": {
                                                                                "confidence": {
                                                                                  "Brazil": 0.9841871258332235,
                                                                                  "Rio Grande do Sul": 0.015537808934948641
                                                                                },
                                                                                "entropy": 0.08273178123365632,
                                                                                "value": "Brazil"
                                                                              },
                                                                              "num_date": {
                                                                                "confidence": [
                                                                                  2020.174209333703,
                                                                                  2020.1859637678042
                                                                                ],
                                                                                "value": 2020.1859637678042
                                                                              },
                                                                              "subclade_membership": {
                                                                                "value": "20B"
                                                                              }
                                                                            }
                                                                          }
                                                                        ],
                                                                        "name": "NODE_0002371",
                                                                        "node_attrs": {
                                                                          "clade_membership": {
                                                                            "value": "20B"
                                                                          },
                                                                          "div": 9,
                                                                          "custom_location": {
                                                                            "confidence": {
                                                                              "Brazil": 0.9751873908770171,
                                                                              "Rio Grande do Sul": 0.021801263066245795,
                                                                              "South America": 0.002890727100338894
                                                                            },
                                                                            "entropy": 0.12597102028786344,
                                                                            "value": "Brazil"
                                                                          },
                                                                          "num_date": {
                                                                            "confidence": [
                                                                              2020.166469135599,
                                                                              2020.1809544412424
                                                                            ],
                                                                            "value": 2020.1809544412424
                                                                          },
                                                                          "subclade_membership": {
                                                                            "value": "20B"
                                                                          }
                                                                        }
                                                                      }
                                                                    ],
                                                                    "name": "NODE_0002370",
                                                                    "node_attrs": {
                                                                      "clade_membership": {
                                                                        "value": "20B"
                                                                      },
                                                                      "div": 9,
                                                                      "custom_location": {
                                                                        "confidence": {
                                                                          "Brazil": 0.9968323786166134,
                                                                          "Rio Grande do Sul": 0.0029180697683300737
                                                                        },
                                                                        "entropy": 0.022339359435450835,
                                                                        "value": "Brazil"
                                                                      },
                                                                      "num_date": {
                                                                        "confidence": [
                                                                          2020.1561226932824,
                                                                          2020.1748930647666
                                                                        ],
                                                                        "value": 2020.1748930647666
                                                                      },
                                                                      "subclade_membership": {
                                                                        "value": "20B"
                                                                      }
                                                                    }
                                                                  }
                                                                ],
                                                                "name": "NODE_0002366",
                                                                "node_attrs": {
                                                                  "clade_membership": {
                                                                    "value": "20B"
                                                                  },
                                                                  "div": 9,
                                                                  "custom_location": {
                                                                    "confidence": {
                                                                      "Brazil": 0.998621903396477,
                                                                      "Rio Grande do Sul": 0.0012378205226859895
                                                                    },
                                                                    "entropy": 0.010959626300980753,
                                                                    "value": "Brazil"
                                                                  },
                                                                  "num_date": {
                                                                    "confidence": [
                                                                      2020.1470011298948,
                                                                      2020.1694366866277
                                                                    ],
                                                                    "value": 2020.1694366866277
                                                                  },
                                                                  "subclade_membership": {
                                                                    "value": "20B"
                                                                  }
                                                                }
                                                              }
                                                            ],
                                                            "name": "NODE_0002365",
                                                            "node_attrs": {
                                                              "clade_membership": {
                                                                "value": "20B"
                                                              },
                                                              "div": 9,
                                                              "custom_location": {
                                                                "confidence": {
                                                                  "Brazil": 0.9988117335775739
                                                                },
                                                                "entropy": 0.009801072466017507,
                                                                "value": "Brazil"
                                                              },
                                                              "num_date": {
                                                                "confidence": [
                                                                  2020.1373141042463,
                                                                  2020.1634509680791
                                                                ],
                                                                "value": 2020.1634509680791
                                                              },
                                                              "subclade_membership": {
                                                                "value": "20B"
                                                              }
                                                            }
                                                          }
                                                        ],
                                                        "name": "NODE_0002364",
                                                        "node_attrs": {
                                                          "clade_membership": {
                                                            "value": "20B"
                                                          },
                                                          "div": 9,
                                                          "custom_location": {
                                                            "confidence": {
                                                              "Brazil": 0.9969001564501232,
                                                              "Rio Grande do Sul": 0.0011041443294553272,
                                                              "South America": 0.0019176809998553155
                                                            },
                                                            "entropy": 0.023394676838363763,
                                                            "value": "Brazil"
                                                          },
                                                          "num_date": {
                                                            "confidence": [
                                                              2020.1287444374334,
                                                              2020.1580513656368
                                                            ],
                                                            "value": 2020.1580513656368
                                                          },
                                                          "subclade_membership": {
                                                            "value": "20B"
                                                          }
                                                        }
                                                      }
                                                    ],
                                                    "name": "NODE_0002356",
                                                    "node_attrs": {
                                                      "clade_membership": {
                                                        "value": "20B"
                                                      },
                                                      "div": 9,
                                                      "custom_location": {
                                                        "confidence": {
                                                          "Brazil": 0.95315058938169,
                                                          "Rio Grande do Sul": 0.0022694123324439,
                                                          "South America": 0.04345448342647127
                                                        },
                                                        "entropy": 0.20417674180098236,
                                                        "value": "Brazil"
                                                      },
                                                      "num_date": {
                                                        "confidence": [
                                                          2020.128914119297,
                                                          2020.1571926729232
                                                        ],
                                                        "value": 2020.1571926729232
                                                      },
                                                      "subclade_membership": {
                                                        "value": "20B"
                                                      }
                                                    }
                                                  }
                                                ],
                                                "name": "NODE_0002353",
                                                "node_attrs": {
                                                  "clade_membership": {
                                                    "value": "20B"
                                                  },
                                                  "div": 9,
                                                  "custom_location": {
                                                    "confidence": {
                                                      "Brazil": 0.994387859769709,
                                                      "Rio Grande do Sul": 0.0034871009247140127,
                                                      "South America": 0.0020425005186763302
                                                    },
                                                    "entropy": 0.03880428417272265,
                                                    "value": "Brazil"
                                                  },
                                                  "num_date": {
                                                    "confidence": [
                                                      2020.123999025602,
                                                      2020.153788134973
                                                    ],
                                                    "value": 2020.153788134973
                                                  },
                                                  "subclade_membership": {
                                                    "value": "20B"
                                                  }
                                                }
                                              }
                                            ],
                                            "name": "NODE_0002351",
                                            "node_attrs": {
                                              "clade_membership": {
                                                "value": "20B"
                                              },
                                              "div": 9,
                                              "custom_location": {
                                                "confidence": {
                                                  "Brazil": 0.9784861052297879,
                                                  "Rio Grande do Sul": 0.02127103006676975
                                                },
                                                "entropy": 0.1052822659710889,
                                                "value": "Brazil"
                                              },
                                              "num_date": {
                                                "confidence": [
                                                  2020.1167926537307,
                                                  2020.1491928885937
                                                ],
                                                "value": 2020.1491928885937
                                              },
                                              "subclade_membership": {
                                                "value": "20B"
                                              }
                                            }
                                          }
                                        ],
                                        "name": "NODE_0002350",
                                        "node_attrs": {
                                          "clade_membership": {
                                            "value": "20B"
                                          },
                                          "div": 9,
                                          "custom_location": {
                                            "confidence": {
                                              "Brazil": 0.9788576221663611,
                                              "Rio Grande do Sul": 0.020994945873463854
                                            },
                                            "entropy": 0.10338922789718367,
                                            "value": "Brazil"
                                          },
                                          "num_date": {
                                            "confidence": [
                                              2020.1034369765785,
                                              2020.1417718795894
                                            ],
                                            "value": 2020.1417718795894
                                          },
                                          "subclade_membership": {
                                            "value": "20B"
                                          }
                                        }
                                      }
                                    ],
                                    "name": "NODE_0002183",
                                    "node_attrs": {
                                      "clade_membership": {
                                        "value": "20B"
                                      },
                                      "div": 9,
                                      "custom_location": {
                                        "confidence": {
                                          "Brazil": 0.8866389981953743,
                                          "Rio Grande do Sul": 0.11312097462872553
                                        },
                                        "entropy": 0.35531522729669474,
                                        "value": "Brazil"
                                      },
                                      "num_date": {
                                        "confidence": [
                                          2020.0999106721847,
                                          2020.1391999244695
                                        ],
                                        "value": 2020.1391999244695
                                      },
                                      "subclade_membership": {
                                        "value": "20B"
                                      }
                                    }
                                  }
                                ],
                                "name": "NODE_0003553",
                                "node_attrs": {
                                  "clade_membership": {
                                    "value": "20B"
                                  },
                                  "div": 9,
                                  "custom_location": {
                                    "confidence": {
                                      "Brazil": 0.006239730547305832,
                                      "Rio Grande do Sul": 0.9937602694526559
                                    },
                                    "entropy": 0.037898200910031175,
                                    "value": "Rio Grande do Sul"
                                  },
                                  "num_date": {
                                    "confidence": [
                                      2020.055178556363,
                                      2020.1378836710724
                                    ],
                                    "value": 2020.1358641844402
                                  },
                                  "subclade_membership": {
                                    "value": "20B"
                                  }
                                }
                              }
                            ],
                            "name": "NODE_0003552",
                            "node_attrs": {
                              "clade_membership": {
                                "value": "20B"
                              },
                              "div": 8,
                              "custom_location": {
                                "confidence": {
                                  "Brazil": 0.04354559457335379,
                                  "Rio Grande do Sul": 0.9487528752228258,
                                  "South America": 0.007049597302058116
                                },
                                "entropy": 0.2266178184654517,
                                "value": "Rio Grande do Sul"
                              },
                              "num_date": {
                                "confidence": [
                                  2020.053075942691,
                                  2020.133404583825
                                ],
                                "value": 2020.122914523229
                              },
                              "subclade_membership": {
                                "value": "20B"
                              }
                            }
                          },
                          {
                            "branch_attrs": {
                              "mutations": {}
                            },
                            "children": [
                              {
                                "branch_attrs": {
                                  "labels": {
                                    "aa": "ORF1a: S2535L"
                                  },
                                  "mutations": {
                                    "ORF1a": [
                                      "S2535L"
                                    ],
                                    "nuc": [
                                      "C7869T"
                                    ]
                                  }
                                },
                                "children": [
                                  {
                                    "branch_attrs": {
                                      "labels": {
                                        "aa": "ORF1b: A1291S; S: A1020V"
                                      },
                                      "mutations": {
                                        "ORF1b": [
                                          "A1291S"
                                        ],
                                        "S": [
                                          "A1020V"
                                        ],
                                        "nuc": [
                                          "G17338T",
                                          "C24621T"
                                        ]
                                      }
                                    },
                                    "name": "Peru/LAL-UPCH-0109/2020",
                                    "node_attrs": {

                                      "author": {
                                        "author": "Pablo Tsukayama et al",
                                        "value": "Pablo Tsukayama et al"
                                      },
                                      "clade_membership": {
                                        "value": "20B"
                                      },
                                      "country": {
                                        "value": "Peru"
                                      },
                                      "div": 10,
                                      "division": {
                                        "value": "La Libertad"
                                      },
                                      "division_exposure": {
                                        "value": "La Libertad"
                                      },
                                      "gisaid_epi_isl": {
                                        "value": "EPI_ISL_540986"
                                      },
                                      "host": {
                                        "value": "Human"
                                      },
                                      "custom_location": {
                                        "confidence": {
                                          "South America": 1.0
                                        },
                                        "entropy": -1.000088900581841e-12,
                                        "value": "South America"
                                      },
                                      "location": {
                                        "value": "La Libertad"
                                      },
                                      "num_date": {
                                        "confidence": [
                                          2020.2254098360656,
                                          2020.2254098360656
                                        ],
                                        "value": 2020.2254098360656
                                      },
                                      "originating_lab": {
                                        "value": "Laboratorio de Referencia Nacional de Virus Respiratorios, Instituto Nacional de Salud Peru"
                                      },
                                      "pangolin_lineage": {
                                        "value": "B.1.1.29"
                                      },
                                      "recency": {
                                        "value": "Older"
                                      },
                                      "region": {
                                        "value": "South America"
                                      },
                                      "region_exposure": {
                                        "value": "South America"
                                      },

                                      "subclade_membership": {
                                        "value": "20B"
                                      },
                                      "submitting_lab": {
                                        "value": "Laboratorio de Gen\u00f3mica Microbiana, Universidad Peruana Cayetano Heredia"
                                      },
                                      "url": "https://www.gisaid.org"
                                    }
                                  },
                                  {
                                    "branch_attrs": {
                                      "labels": {
                                        "aa": "N: M317I; ORF1a: E1142G, L2062F, V3420L; ORF1b: P1005S, N1962S; S: D138H, D796H"
                                      },
                                      "mutations": {
                                        "N": [
                                          "M317I"
                                        ],
                                        "ORF1a": [
                                          "E1142G",
                                          "L2062F",
                                          "V3420L"
                                        ],
                                        "ORF1b": [
                                          "P1005S",
                                          "N1962S"
                                        ],
                                        "S": [
                                          "D138H",
                                          "D796H"
                                        ],
                                        "nuc": [
                                          "G2635A",
                                          "A3690G",
                                          "C6449T",
                                          "G10523C",
                                          "C16480T",
                                          "A19352G",
                                          "G21974C",
                                          "C22267T",
                                          "G23948C",
                                          "C25989T",
                                          "G29224T",
                                          "C29686T",
                                          "G29744A"
                                        ]
                                      }
                                    },
                                    "name": "Ghana/NMIMR-NTRA-15050/2020",
                                    "node_attrs": {
                                      "author": {
                                        "author": "Adu et al",
                                        "value": "Adu et al"
                                      },
                                      "clade_membership": {
                                        "value": "20B"
                                      },
                                      "country": {
                                        "value": "Africa"
                                      },
                                      "div": 21,
                                      "division": {
                                        "value": "Africa"
                                      },
                                      "division_exposure": {
                                        "value": "Africa"
                                      },
                                      "genbank_accession": {
                                        "value": "MW598429.1"
                                      },
                                      "gisaid_epi_isl": {
                                        "value": "EPI_ISL_1018095"
                                      },
                                      "host": {
                                        "value": "Human"
                                      },
                                      "custom_location": {
                                        "confidence": {
                                          "Africa": 1.0
                                        },
                                        "entropy": -1.000088900581841e-12,
                                        "value": "Africa"
                                      },
                                      "num_date": {
                                        "confidence": [
                                          2020.9795081967213,
                                          2020.9795081967213
                                        ],
                                        "value": 2020.9795081967213
                                      },
                                      "originating_lab": {
                                        "value": "Immunology, Noguchi Memorial Institute for Medical Research"
                                      },
                                      "pangolin_lineage": {
                                        "value": "B.1.1.29"
                                      },
                                      "recency": {
                                        "value": "One month ago"
                                      },
                                      "region": {
                                        "value": "Africa"
                                      },
                                      "region_exposure": {
                                        "value": "Africa"
                                      },
                                      "subclade_membership": {
                                        "value": "20B"
                                      },
                                      "submitting_lab": {
                                        "value": "Immunology, Noguchi Memorial Institute for Medical Research"
                                      },
                                      "url": "https://www.gisaid.org"
                                    }
                                  }
                                ],
                                "name": "NODE_0002715",
                                "node_attrs": {
                                  "clade_membership": {
                                    "value": "20B"
                                  },
                                  "div": 8,
                                  "custom_location": {
                                    "confidence": {
                                      "Africa": 0.06853759225796621,
                                      "Asia": 0.004737925493566249,
                                      "Europe": 0.046995143531401766,
                                      "South America": 0.8784781613914767
                                    },
                                    "entropy": 0.475940559256559,
                                    "value": "South America"
                                  },
                                  "num_date": {
                                    "confidence": [
                                      2020.1587434187888,
                                      2020.2254098360656
                                    ],
                                    "value": 2020.1892852740746
                                  },
                                  "subclade_membership": {
                                    "value": "20B"
                                  }
                                }
                              },
                              {
                                "branch_attrs": {
                                  "mutations": {}
                                },
                                "children": [
                                  {
                                    "branch_attrs": {
                                      "mutations": {}
                                    },
                                    "children": [
                                      {
                                        "branch_attrs": {
                                          "mutations": {}
                                        },
                                        "children": [
                                          {
                                            "name": "Mexico/CMX-InDRE-07/2020_travel_history",
                                            "node_attrs": {
                                              "div": 7,
                                              "num_date": {
                                                "confidence": [
                                                  2020.1598360655737,
                                                  2020.1598360655737
                                                ],
                                                "value": 2020.1598360655737
                                              },
                                              "country": {
                                                "value": "Europe"
                                              }
                                            },
                                            "children": [
                                              {
                                                "branch_attrs": {
                                                  "mutations": {}
                                                },
                                                "name": "Mexico/CMX-InDRE-07/2020",
                                                "node_attrs": {

                                                  "author": {
                                                    "author": "Ramirez-Gonzalez Ernesto et al",
                                                    "value": "Ramirez-Gonzalez Ernesto et al"
                                                  },
                                                  "clade_membership": {
                                                    "value": "20B"
                                                  },
                                                  "country": {
                                                    "value": "North America"
                                                  },
                                                  "country_exposure": {
                                                    "value": "Europe"
                                                  },
                                                  "div": 7,
                                                  "division": {
                                                    "value": "North America"
                                                  },
                                                  "division_exposure": {
                                                    "value": "Europe"
                                                  },
                                                  "gisaid_epi_isl": {
                                                    "value": "EPI_ISL_452139"
                                                  },
                                                  "host": {
                                                    "value": "Human"
                                                  },
                                                  "custom_location": {
                                                    "confidence": {
                                                      "Europe": 1.0
                                                    },
                                                    "entropy": -1.000088900581841e-12,
                                                    "value": "Europe"
                                                  },
                                                  "num_date": {
                                                    "confidence": [
                                                      2020.1598360655737,
                                                      2020.1598360655737
                                                    ],
                                                    "value": 2020.1598360655737
                                                  },
                                                  "originating_lab": {
                                                    "value": "Instituto de Diagnostico y Referencia Epidemiologicos (INDRE)"
                                                  },
                                                  "pangolin_lineage": {
                                                    "value": "B.1.1.29"
                                                  },
                                                  "recency": {
                                                    "value": "Older"
                                                  },
                                                  "region": {
                                                    "value": "North America"
                                                  },
                                                  "region_exposure": {
                                                    "value": "Europe"
                                                  },

                                                  "subclade_membership": {
                                                    "value": "20B"
                                                  },
                                                  "submitting_lab": {
                                                    "value": "Instituto de diagn\u00f3stico y Referencia Epidemiologicos (INDRE)"
                                                  },
                                                  "url": "https://www.gisaid.org"
                                                }
                                              }
                                            ]
                                          },
                                          {
                                            "branch_attrs": {
                                              "mutations": {
                                                "nuc": [
                                                  "A29209G"
                                                ]
                                              }
                                            },
                                            "children": [
                                              {
                                                "branch_attrs": {
                                                  "labels": {
                                                    "aa": "ORF1a: R232H"
                                                  },
                                                  "mutations": {
                                                    "ORF1a": [
                                                      "R232H"
                                                    ],
                                                    "nuc": [
                                                      "G960A"
                                                    ]
                                                  }
                                                },
                                                "name": "Thailand/Bangkok-CONI-0096/2020",
                                                "node_attrs": {
                                                  "author": {
                                                    "author": "Elizabeth Batty et al",
                                                    "value": "Elizabeth Batty et al"
                                                  },
                                                  "clade_membership": {
                                                    "value": "20B"
                                                  },
                                                  "country": {
                                                    "value": "Asia"
                                                  },
                                                  "div": 9,
                                                  "division": {
                                                    "value": "Asia"
                                                  },
                                                  "division_exposure": {
                                                    "value": "Asia"
                                                  },
                                                  "gisaid_epi_isl": {
                                                    "value": "EPI_ISL_458025"
                                                  },
                                                  "host": {
                                                    "value": "Human"
                                                  },
                                                  "custom_location": {
                                                    "confidence": {
                                                      "Asia": 1.0
                                                    },
                                                    "entropy": -1.000088900581841e-12,
                                                    "value": "Asia"
                                                  },
                                                  "num_date": {
                                                    "confidence": [
                                                      2020.2472677595629,
                                                      2020.2472677595629
                                                    ],
                                                    "value": 2020.2472677595629
                                                  },
                                                  "originating_lab": {
                                                    "value": "Hospital for Tropical Diseases"
                                                  },
                                                  "pangolin_lineage": {
                                                    "value": "B.1"
                                                  },
                                                  "recency": {
                                                    "value": "Older"
                                                  },
                                                  "region": {
                                                    "value": "Asia"
                                                  },
                                                  "region_exposure": {
                                                    "value": "Asia"
                                                  },
                                                  "subclade_membership": {
                                                    "value": "20B"
                                                  },
                                                  "submitting_lab": {
                                                    "value": "COVID-19 Network Investigations (CONI) Alliance"
                                                  },
                                                  "url": "https://www.gisaid.org"
                                                }
                                              },
                                              {
                                                "branch_attrs": {
                                                  "mutations": {
                                                    "nuc": [
                                                      "T11362C",
                                                      "C12469T",
                                                      "A21135G",
                                                      "G29209T",
                                                      "C29733T"
                                                    ]
                                                  }
                                                },
                                                "name": "Ecuador/EC-G-127052/2020",
                                                "node_attrs": {

                                                  "author": {
                                                    "author": "Javier Tognarelli et al",
                                                    "value": "Javier Tognarelli et al"
                                                  },
                                                  "clade_membership": {
                                                    "value": "20B"
                                                  },
                                                  "country": {
                                                    "value": "Ecuador"
                                                  },
                                                  "div": 13,
                                                  "division": {
                                                    "value": "Guayas"
                                                  },
                                                  "division_exposure": {
                                                    "value": "Guayas"
                                                  },
                                                  "gisaid_epi_isl": {
                                                    "value": "EPI_ISL_826834"
                                                  },
                                                  "host": {
                                                    "value": "Human"
                                                  },
                                                  "custom_location": {
                                                    "confidence": {
                                                      "South America": 1.0
                                                    },
                                                    "entropy": -1.000088900581841e-12,
                                                    "value": "South America"
                                                  },
                                                  "num_date": {
                                                    "confidence": [
                                                      2020.6953551912568,
                                                      2020.6953551912568
                                                    ],
                                                    "value": 2020.6953551912568
                                                  },
                                                  "originating_lab": {
                                                    "value": "INSPI-CRN DE INFLUENZA Y OTROS VIRUS RESPIRATORIOS"
                                                  },
                                                  "pangolin_lineage": {
                                                    "value": "B.1.1.29"
                                                  },
                                                  "recency": {
                                                    "value": "Older"
                                                  },
                                                  "region": {
                                                    "value": "South America"
                                                  },
                                                  "region_exposure": {
                                                    "value": "South America"
                                                  },

                                                  "subclade_membership": {
                                                    "value": "20B"
                                                  },
                                                  "submitting_lab": {
                                                    "value": "Instituto de Salud Publica de Chile"
                                                  },
                                                  "url": "https://www.gisaid.org"
                                                }
                                              }
                                            ],
                                            "name": "NODE_0002797",
                                            "node_attrs": {
                                              "clade_membership": {
                                                "value": "20B"
                                              },
                                              "div": 8,
                                              "custom_location": {
                                                "confidence": {
                                                  "Africa": 0.0051336719514804025,
                                                  "Asia": 0.2862219574769524,
                                                  "Europe": 0.301309448010467,
                                                  "South America": 0.4050087145601511
                                                },
                                                "entropy": 1.1287323750944631,
                                                "value": "South America"
                                              },
                                              "num_date": {
                                                "confidence": [
                                                  2020.1959779086133,
                                                  2020.2440301260585
                                                ],
                                                "value": 2020.2250993561272
                                              },
                                              "subclade_membership": {
                                                "value": "20B"
                                              }
                                            }
                                          }
                                        ],
                                        "name": "NODE_0002795",
                                        "node_attrs": {
                                          "clade_membership": {
                                            "value": "20B"
                                          },
                                          "div": 7,
                                          "custom_location": {
                                            "confidence": {
                                              "Africa": 0.0037640197286745647,
                                              "Asia": 0.07388828658324736,
                                              "Europe": 0.6697597200648776,
                                              "South America": 0.2508147901554962
                                            },
                                            "entropy": 0.8413860467268676,
                                            "value": "Europe"
                                          },
                                          "num_date": {
                                            "confidence": [
                                              2020.152836139228,
                                              2020.1598360655737
                                            ],
                                            "value": 2020.1598360655737
                                          },
                                          "subclade_membership": {
                                            "value": "20B"
                                          }
                                        }
                                      },
                                      {
                                        "branch_attrs": {
                                          "mutations": {}
                                        },
                                        "children": [
                                          {
                                            "branch_attrs": {
                                              "mutations": {
                                                "nuc": [
                                                  "T17784C"
                                                ]
                                              }
                                            },
                                            "name": "Serbia/Kikinda-000201303/2020",
                                            "node_attrs": {
                                              "author": {
                                                "author": "Vidanovic et al",
                                                "value": "Vidanovic et al"
                                              },
                                              "clade_membership": {
                                                "value": "20B"
                                              },
                                              "country": {
                                                "value": "Europe"
                                              },
                                              "div": 8,
                                              "division": {
                                                "value": "Europe"
                                              },
                                              "division_exposure": {
                                                "value": "Europe"
                                              },
                                              "gisaid_epi_isl": {
                                                "value": "EPI_ISL_661189"
                                              },
                                              "host": {
                                                "value": "Human"
                                              },
                                              "custom_location": {
                                                "confidence": {
                                                  "Europe": 1.0
                                                },
                                                "entropy": -1.000088900581841e-12,
                                                "value": "Europe"
                                              },
                                              "num_date": {
                                                "confidence": [
                                                  2020.1953551912568,
                                                  2020.1953551912568
                                                ],
                                                "value": 2020.1953551912568
                                              },
                                              "originating_lab": {
                                                "value": "Scientific Veterinary Institute Novi Sad"
                                              },
                                              "pangolin_lineage": {
                                                "value": "B.1.1.29"
                                              },
                                              "recency": {
                                                "value": "Older"
                                              },
                                              "region": {
                                                "value": "Europe"
                                              },
                                              "region_exposure": {
                                                "value": "Europe"
                                              },
                                              "subclade_membership": {
                                                "value": "20B"
                                              },
                                              "submitting_lab": {
                                                "value": "Veterinary Specialized Institute \"Kraljevo\", Serbia"
                                              },
                                              "url": "https://www.gisaid.org"
                                            }
                                          },
                                          {
                                            "branch_attrs": {
                                              "labels": {
                                                "aa": "S: V3G"
                                              },
                                              "mutations": {
                                                "S": [
                                                  "V3G"
                                                ],
                                                "nuc": [
                                                  "T21570G"
                                                ]
                                              }
                                            },
                                            "children": [
                                              {
                                                "branch_attrs": {
                                                  "labels": {
                                                    "aa": "ORF1a: H417Y, G440R, M1647I, V3057L; ORF1b: K134R; S: A570S"
                                                  },
                                                  "mutations": {
                                                    "ORF1a": [
                                                      "H417Y",
                                                      "G440R",
                                                      "M1647I",
                                                      "V3057L"
                                                    ],
                                                    "ORF1b": [
                                                      "K134R"
                                                    ],
                                                    "S": [
                                                      "A570S"
                                                    ],
                                                    "nuc": [
                                                      "C1480T",
                                                      "C1514T",
                                                      "G1583A",
                                                      "G5206T",
                                                      "G9434C",
                                                      "C9565T",
                                                      "A10972G",
                                                      "A13868G",
                                                      "T17736C",
                                                      "T19839C",
                                                      "G23270T",
                                                      "C25075T",
                                                      "C28720T",
                                                      "G29260T",
                                                      "C29555T",
                                                      "G29751T"
                                                    ]
                                                  }
                                                },
                                                "name": "Crimea/RII-MH2936S/2020",
                                                "node_attrs": {

                                                  "author": {
                                                    "author": "Andrey Komissarov et al",
                                                    "value": "Andrey Komissarov et al A"
                                                  },
                                                  "clade_membership": {
                                                    "value": "20B"
                                                  },
                                                  "country": {
                                                    "value": "Europe"
                                                  },
                                                  "div": 24,
                                                  "division": {
                                                    "value": "Europe"
                                                  },
                                                  "division_exposure": {
                                                    "value": "Europe"
                                                  },
                                                  "gisaid_epi_isl": {
                                                    "value": "EPI_ISL_733077"
                                                  },
                                                  "host": {
                                                    "value": "Human"
                                                  },
                                                  "custom_location": {
                                                    "confidence": {
                                                      "Europe": 0.9999999999999999
                                                    },
                                                    "entropy": -9.99866855976916e-13,
                                                    "value": "Europe"
                                                  },
                                                  "num_date": {
                                                    "confidence": [
                                                      2020.7226775956285,
                                                      2020.7226775956285
                                                    ],
                                                    "value": 2020.7226775956285
                                                  },
                                                  "originating_lab": {
                                                    "value": "HELIX LLC"
                                                  },
                                                  "pangolin_lineage": {
                                                    "value": "B.1.1"
                                                  },
                                                  "recency": {
                                                    "value": "Older"
                                                  },
                                                  "region": {
                                                    "value": "Europe"
                                                  },
                                                  "region_exposure": {
                                                    "value": "Europe"
                                                  },

                                                  "subclade_membership": {
                                                    "value": "20B"
                                                  },
                                                  "submitting_lab": {
                                                    "value": "WHO National Influenza Centre Russian Federation"
                                                  },
                                                  "url": "https://www.gisaid.org"
                                                }
                                              },
                                              {
                                                "branch_attrs": {
                                                  "labels": {
                                                    "aa": "S: L5F"
                                                  },
                                                  "mutations": {
                                                    "S": [
                                                      "L5F"
                                                    ],
                                                    "nuc": [
                                                      "A11782G",
                                                      "C21575T",
                                                      "T25473C"
                                                    ]
                                                  }
                                                },
                                                "children": [
                                                  {
                                                    "branch_attrs": {
                                                      "labels": {
                                                        "aa": "N: S413I; ORF1a: L2039F; ORF8: I121L"
                                                      },
                                                      "mutations": {
                                                        "N": [
                                                          "S413I"
                                                        ],
                                                        "ORF1a": [
                                                          "L2039F"
                                                        ],
                                                        "ORF8": [
                                                          "I121L"
                                                        ],
                                                        "nuc": [
                                                          "C6380T",
                                                          "C28253T",
                                                          "A28254C",
                                                          "G29511T"
                                                        ]
                                                      }
                                                    },
                                                    "name": "France/ARA97063/2020",
                                                    "node_attrs": {

                                                      "author": {
                                                        "author": "Antonin Bal et al",
                                                        "value": "Antonin Bal et al"
                                                      },
                                                      "clade_membership": {
                                                        "value": "20B"
                                                      },
                                                      "country": {
                                                        "value": "Europe"
                                                      },
                                                      "div": 15,
                                                      "division": {
                                                        "value": "Europe"
                                                      },
                                                      "division_exposure": {
                                                        "value": "Europe"
                                                      },
                                                      "gisaid_epi_isl": {
                                                        "value": "EPI_ISL_639989"
                                                      },
                                                      "host": {
                                                        "value": "Human"
                                                      },
                                                      "custom_location": {
                                                        "confidence": {
                                                          "Europe": 1.0
                                                        },
                                                        "entropy": -1.000088900581841e-12,
                                                        "value": "Europe"
                                                      },
                                                      "num_date": {
                                                        "confidence": [
                                                          2020.8265027322404,
                                                          2020.8265027322404
                                                        ],
                                                        "value": 2020.8265027322404
                                                      },
                                                      "originating_lab": {
                                                        "value": "CNR Virus des Infections Respiratoires - France SUD"
                                                      },
                                                      "pangolin_lineage": {
                                                        "value": "B.1.1.241"
                                                      },
                                                      "recency": {
                                                        "value": "Older"
                                                      },
                                                      "region": {
                                                        "value": "Europe"
                                                      },
                                                      "region_exposure": {
                                                        "value": "Europe"
                                                      },

                                                      "subclade_membership": {
                                                        "value": "20B"
                                                      },
                                                      "submitting_lab": {
                                                        "value": "CNR Virus des Infections Respiratoires - France SUD"
                                                      },
                                                      "url": "https://www.gisaid.org"
                                                    }
                                                  },
                                                  {
                                                    "branch_attrs": {
                                                      "labels": {
                                                        "aa": "ORF1a: P1921L, T3750I; ORF3a: W69C"
                                                      },
                                                      "mutations": {
                                                        "ORF1a": [
                                                          "P1921L",
                                                          "T3750I"
                                                        ],
                                                        "ORF3a": [
                                                          "W69C"
                                                        ],
                                                        "nuc": [
                                                          "C1609T",
                                                          "C6027T",
                                                          "C10702T",
                                                          "C11514T",
                                                          "C20703T",
                                                          "G25599T"
                                                        ]
                                                      }
                                                    },
                                                    "name": "Madagascar/VIRO-33698/2020",
                                                    "node_attrs": {

                                                      "author": {
                                                        "author": "Christian Ranaivoson et al",
                                                        "value": "Christian Ranaivoson et al"
                                                      },
                                                      "clade_membership": {
                                                        "value": "20B"
                                                      },
                                                      "country": {
                                                        "value": "Africa"
                                                      },
                                                      "div": 17,
                                                      "division": {
                                                        "value": "Africa"
                                                      },
                                                      "division_exposure": {
                                                        "value": "Africa"
                                                      },
                                                      "gisaid_epi_isl": {
                                                        "value": "EPI_ISL_677634"
                                                      },
                                                      "host": {
                                                        "value": "Human"
                                                      },
                                                      "custom_location": {
                                                        "confidence": {
                                                          "Africa": 1.0
                                                        },
                                                        "entropy": -1.000088900581841e-12,
                                                        "value": "Africa"
                                                      },
                                                      "num_date": {
                                                        "confidence": [
                                                          2020.7090163934427,
                                                          2020.7090163934427
                                                        ],
                                                        "value": 2020.7090163934427
                                                      },
                                                      "originating_lab": {
                                                        "value": "Virology Unit, Institut Pasteur de Madagascar"
                                                      },
                                                      "pangolin_lineage": {
                                                        "value": "B.1.1.241"
                                                      },
                                                      "recency": {
                                                        "value": "Older"
                                                      },
                                                      "region": {
                                                        "value": "Africa"
                                                      },
                                                      "region_exposure": {
                                                        "value": "Africa"
                                                      },

                                                      "subclade_membership": {
                                                        "value": "20B"
                                                      },
                                                      "submitting_lab": {
                                                        "value": "Virology Unit, Institut Pasteur de Madagascar"
                                                      },
                                                      "url": "https://www.gisaid.org"
                                                    }
                                                  }
                                                ],
                                                "name": "NODE_0002855",
                                                "node_attrs": {
                                                  "clade_membership": {
                                                    "value": "20B"
                                                  },
                                                  "div": 11,
                                                  "custom_location": {
                                                    "confidence": {
                                                      "Africa": 0.11208293926798116,
                                                      "Asia": 0.01048249417818328,
                                                      "Europe": 0.8650584755864293,
                                                      "South America": 0.011368140219656929
                                                    },
                                                    "entropy": 0.47688416235204956,
                                                    "value": "Europe"
                                                  },
                                                  "num_date": {
                                                    "confidence": [
                                                      2020.3800460370792,
                                                      2020.6736060899966
                                                    ],
                                                    "value": 2020.4792721242236
                                                  },
                                                  "subclade_membership": {
                                                    "value": "20B"
                                                  }
                                                }
                                              }
                                            ],
                                            "name": "NODE_0002854",
                                            "node_attrs": {
                                              "clade_membership": {
                                                "value": "20B"
                                              },
                                              "div": 8,
                                              "custom_location": {
                                                "confidence": {
                                                  "Africa": 0.01572579787887755,
                                                  "Asia": 0.007741143234952384,
                                                  "Europe": 0.9624423761219988,
                                                  "South America": 0.013369357112623109
                                                },
                                                "entropy": 0.20307413969604676,
                                                "value": "Europe"
                                              },
                                              "num_date": {
                                                "confidence": [
                                                  2020.194363452508,
                                                  2020.3739744935474
                                                ],
                                                "value": 2020.228070603361
                                              },
                                              "subclade_membership": {
                                                "value": "20B"
                                              }
                                            }
                                          }
                                        ],
                                        "name": "NODE_0002803",
                                        "node_attrs": {
                                          "clade_membership": {
                                            "value": "20B"
                                          },
                                          "div": 7,
                                          "custom_location": {
                                            "confidence": {
                                              "Africa": 0.005099520775613723,
                                              "Asia": 0.01222067653307935,
                                              "Europe": 0.9317320785306574,
                                              "South America": 0.04973988661655968
                                            },
                                            "entropy": 0.30474566698276323,
                                            "value": "Europe"
                                          },
                                          "num_date": {
                                            "confidence": [
                                              2020.1425445742805,
                                              2020.1914652682583
                                            ],
                                            "value": 2020.1798433864974
                                          },
                                          "subclade_membership": {
                                            "value": "20B"
                                          }
                                        }
                                      }
                                    ],
                                    "name": "NODE_0002794",
                                    "node_attrs": {
                                      "clade_membership": {
                                        "value": "20B"
                                      },
                                      "div": 7,
                                      "custom_location": {
                                        "confidence": {
                                          "Africa": 0.00499287237583694,
                                          "Asia": 0.03399128900302214,
                                          "Europe": 0.6384872875632397,
                                          "South America": 0.3202226395002242
                                        },
                                        "entropy": 0.8081106170020864,
                                        "value": "Europe"
                                      },
                                      "num_date": {
                                        "confidence": [
                                          2020.1452389516924,
                                          2020.1570755267437
                                        ],
                                        "value": 2020.1561197706314
                                      },
                                      "subclade_membership": {
                                        "value": "20B"
                                      }
                                    }
                                  },
                                  {
                                    "branch_attrs": {
                                      "mutations": {}
                                    },
                                    "children": [
                                      {
                                        "branch_attrs": {
                                          "mutations": {}
                                        },
                                        "children": [
                                          {
                                            "branch_attrs": {
                                              "mutations": {
                                                "nuc": [
                                                  "A11782G",
                                                  "C29353T"
                                                ]
                                              }
                                            },
                                            "children": [
                                              {
                                                "branch_attrs": {
                                                  "labels": {
                                                    "aa": "ORF1a: A583V; ORF1b: R2189C; ORF3a: T176I; ORF8: H17D; S: V1176F, M1229I"
                                                  },
                                                  "mutations": {
                                                    "ORF1a": [
                                                      "A583V"
                                                    ],
                                                    "ORF1b": [
                                                      "R2189C"
                                                    ],
                                                    "ORF3a": [
                                                      "T176I"
                                                    ],
                                                    "ORF8": [
                                                      "H17D"
                                                    ],
                                                    "S": [
                                                      "V1176F",
                                                      "M1229I"
                                                    ],
                                                    "nuc": [
                                                      "C2013T",
                                                      "C10369T",
                                                      "C11563T",
                                                      "C11956T",
                                                      "C20032T",
                                                      "G25088T",
                                                      "G25249T",
                                                      "C25919T",
                                                      "C27131T",
                                                      "C27942G",
                                                      "A29594C"
                                                    ]
                                                  }
                                                },
                                                "name": "Brazil/SP-1124/2020",
                                                "node_attrs": {

                                                  "author": {
                                                    "author": "Claudio Tavares Sacchi et al",
                                                    "value": "Claudio Tavares Sacchi et al"
                                                  },
                                                  "clade_membership": {
                                                    "value": "20B"
                                                  },
                                                  "country": {
                                                    "value": "Brazil"
                                                  },
                                                  "div": 20,
                                                  "division": {
                                                    "value": "S\u00e3o Paulo"
                                                  },
                                                  "division_exposure": {
                                                    "value": "S\u00e3o Paulo"
                                                  },
                                                  "gisaid_epi_isl": {
                                                    "value": "EPI_ISL_985177"
                                                  },
                                                  "host": {
                                                    "value": "Human"
                                                  },
                                                  "custom_location": {
                                                    "confidence": {
                                                      "Brazil": 1.0
                                                    },
                                                    "entropy": -1.000088900581841e-12,
                                                    "value": "Brazil"
                                                  },
                                                  "location": {
                                                    "value": "S\u00e3o Paulo"
                                                  },
                                                  "num_date": {
                                                    "confidence": [
                                                      2020.627049180328,
                                                      2020.627049180328
                                                    ],
                                                    "value": 2020.627049180328
                                                  },
                                                  "originating_lab": {
                                                    "value": "Instituto Adolfo Lutz Central"
                                                  },
                                                  "pangolin_lineage": {
                                                    "value": "B.1.1.143"
                                                  },
                                                  "recency": {
                                                    "value": "One month ago"
                                                  },
                                                  "region": {
                                                    "value": "South America"
                                                  },
                                                  "region_exposure": {
                                                    "value": "South America"
                                                  },

                                                  "subclade_membership": {
                                                    "value": "20B"
                                                  },
                                                  "submitting_lab": {
                                                    "value": "Instituto Adolfo Lutz, Interdiciplinary Procedures Center, Strategic Laboratory"
                                                  },
                                                  "url": "https://www.gisaid.org"
                                                }
                                              },
                                              {
                                                "branch_attrs": {
                                                  "labels": {
                                                    "aa": "N: N11S; ORF1a: N389S, T1881I, K3839R; ORF3a: S26L, V225A; ORF9b: M8V, A11V; S: A1078V"
                                                  },
                                                  "mutations": {
                                                    "N": [
                                                      "N11S"
                                                    ],
                                                    "ORF1a": [
                                                      "N389S",
                                                      "T1881I",
                                                      "K3839R"
                                                    ],
                                                    "ORF3a": [
                                                      "S26L",
                                                      "V225A"
                                                    ],
                                                    "ORF9b": [
                                                      "M8V",
                                                      "A11V"
                                                    ],
                                                    "S": [
                                                      "A1078V"
                                                    ],
                                                    "nuc": [
                                                      "A1431G",
                                                      "C5907T",
                                                      "T11404C",
                                                      "A11781G",
                                                      "C24795T",
                                                      "C25469T",
                                                      "T26066C",
                                                      "A28305G",
                                                      "C28315T",
                                                      "C29750T"
                                                    ]
                                                  }
                                                },
                                                "name": "Ghana/NMIMR-NTRA-9791/2020",
                                                "node_attrs": {
                                                  "author": {
                                                    "author": "Adu et al",
                                                    "value": "Adu et al"
                                                  },
                                                  "clade_membership": {
                                                    "value": "20B"
                                                  },
                                                  "country": {
                                                    "value": "Africa"
                                                  },
                                                  "div": 19,
                                                  "division": {
                                                    "value": "Africa"
                                                  },
                                                  "division_exposure": {
                                                    "value": "Africa"
                                                  },
                                                  "genbank_accession": {
                                                    "value": "MW598434.1"
                                                  },
                                                  "gisaid_epi_isl": {
                                                    "value": "EPI_ISL_1018100"
                                                  },
                                                  "host": {
                                                    "value": "Human"
                                                  },
                                                  "custom_location": {
                                                    "confidence": {
                                                      "Africa": 1.0
                                                    },
                                                    "entropy": -1.000088900581841e-12,
                                                    "value": "Africa"
                                                  },
                                                  "num_date": {
                                                    "confidence": [
                                                      2020.8674863387978,
                                                      2020.8674863387978
                                                    ],
                                                    "value": 2020.8674863387978
                                                  },
                                                  "originating_lab": {
                                                    "value": "Immunology, Noguchi Memorial Institute for Medical Research"
                                                  },
                                                  "pangolin_lineage": {
                                                    "value": "B.1.1.70"
                                                  },
                                                  "recency": {
                                                    "value": "One month ago"
                                                  },
                                                  "region": {
                                                    "value": "Africa"
                                                  },
                                                  "region_exposure": {
                                                    "value": "Africa"
                                                  },
                                                  "subclade_membership": {
                                                    "value": "20B"
                                                  },
                                                  "submitting_lab": {
                                                    "value": "Immunology, Noguchi Memorial Institute for Medical Research"
                                                  },
                                                  "url": "https://www.gisaid.org"
                                                }
                                              }
                                            ],
                                            "name": "NODE_0002457",
                                            "node_attrs": {
                                              "clade_membership": {
                                                "value": "20B"
                                              },
                                              "div": 9,
                                              "custom_location": {
                                                "confidence": {
                                                  "Africa": 0.13651531069872389,
                                                  "Brazil": 0.13888771245037898,
                                                  "Europe": 0.08641336167678078,
                                                  "South America": 0.618671877995045
                                                },
                                                "entropy": 1.1399041825974048,
                                                "value": "South America"
                                              },
                                              "num_date": {
                                                "confidence": [
                                                  2020.1773916373947,
                                                  2020.417083926211
                                                ],
                                                "value": 2020.2491902696192
                                              },
                                              "subclade_membership": {
                                                "value": "20B"
                                              }
                                            }
                                          },
                                          {
                                            "branch_attrs": {
                                              "mutations": {
                                                "nuc": [
                                                  "G19509A"
                                                ]
                                              }
                                            },
                                            "children": [
                                              {
                                                "branch_attrs": {
                                                  "labels": {
                                                    "aa": "ORF1b: T132I, K2358E"
                                                  },
                                                  "mutations": {
                                                    "ORF1b": [
                                                      "T132I",
                                                      "K2358E"
                                                    ],
                                                    "nuc": [
                                                      "A11326G",
                                                      "G12769T",
                                                      "C13862T",
                                                      "A20539G"
                                                    ]
                                                  }
                                                },
                                                "name": "Ecuador/USFQ-520/2020",
                                                "node_attrs": {
                                                  "author": {
                                                    "author": "Sully M\u00e1rquez et al",
                                                    "value": "Sully M\u00e1rquez et al"
                                                  },
                                                  "clade_membership": {
                                                    "value": "20B"
                                                  },
                                                  "country": {
                                                    "value": "Ecuador"
                                                  },
                                                  "div": 12,
                                                  "division": {
                                                    "value": "Pastaza"
                                                  },
                                                  "division_exposure": {
                                                    "value": "Pastaza"
                                                  },
                                                  "gisaid_epi_isl": {
                                                    "value": "EPI_ISL_660539"
                                                  },
                                                  "host": {
                                                    "value": "Human"
                                                  },
                                                  "custom_location": {
                                                    "confidence": {
                                                      "South America": 1.0
                                                    },
                                                    "entropy": -1.000088900581841e-12,
                                                    "value": "South America"
                                                  },
                                                  "location": {
                                                    "value": "Puyo"
                                                  },
                                                  "num_date": {
                                                    "confidence": [
                                                      2020.7527322404371,
                                                      2020.7527322404371
                                                    ],
                                                    "value": 2020.7527322404371
                                                  },
                                                  "originating_lab": {
                                                    "value": "Institute of Microbiology, Universidad San Francisco de Quito"
                                                  },
                                                  "pangolin_lineage": {
                                                    "value": "B.1.1.10"
                                                  },
                                                  "recency": {
                                                    "value": "Older"
                                                  },
                                                  "region": {
                                                    "value": "South America"
                                                  },
                                                  "region_exposure": {
                                                    "value": "South America"
                                                  },
                                                  "subclade_membership": {
                                                    "value": "20B"
                                                  },
                                                  "submitting_lab": {
                                                    "value": "Institute of Microbiology, Universidad San Francisco de Quito"
                                                  },
                                                  "url": "https://www.gisaid.org"
                                                }
                                              },
                                              {
                                                "branch_attrs": {
                                                  "mutations": {
                                                    "nuc": [
                                                      "C19170T"
                                                    ]
                                                  }
                                                },
                                                "children": [
                                                  {
                                                    "branch_attrs": {
                                                      "labels": {
                                                        "aa": "ORF1b: N1830S"
                                                      },
                                                      "mutations": {
                                                        "ORF1b": [
                                                          "N1830S"
                                                        ],
                                                        "nuc": [
                                                          "A18956G"
                                                        ]
                                                      }
                                                    },
                                                    "name": "Kazakhstan/NCB-3/2020",
                                                    "node_attrs": {
                                                      "author": {
                                                        "author": "Alexandr Shevtsov et al",
                                                        "value": "Alexandr Shevtsov et al"
                                                      },
                                                      "clade_membership": {
                                                        "value": "20B"
                                                      },
                                                      "country": {
                                                        "value": "Asia"
                                                      },
                                                      "div": 10,
                                                      "division": {
                                                        "value": "Asia"
                                                      },
                                                      "division_exposure": {
                                                        "value": "Asia"
                                                      },
                                                      "genbank_accession": {
                                                        "value": "MT428553.1"
                                                      },
                                                      "gisaid_epi_isl": {
                                                        "value": "EPI_ISL_435047"
                                                      },
                                                      "host": {
                                                        "value": "Human"
                                                      },
                                                      "custom_location": {
                                                        "confidence": {
                                                          "Asia": 1.0
                                                        },
                                                        "entropy": -1.000088900581841e-12,
                                                        "value": "Asia"
                                                      },
                                                      "num_date": {
                                                        "confidence": [
                                                          2020.23087431694,
                                                          2020.23087431694
                                                        ],
                                                        "value": 2020.23087431694
                                                      },
                                                      "originating_lab": {
                                                        "value": "Laboratory of Applied Genetics"
                                                      },
                                                      "pangolin_lineage": {
                                                        "value": "B.1.1.10"
                                                      },
                                                      "recency": {
                                                        "value": "Older"
                                                      },
                                                      "region": {
                                                        "value": "Asia"
                                                      },
                                                      "region_exposure": {
                                                        "value": "Asia"
                                                      },
                                                      "subclade_membership": {
                                                        "value": "20B"
                                                      },
                                                      "submitting_lab": {
                                                        "value": "RSE \"National Center for Biotechnology\""
                                                      },
                                                      "url": "https://www.gisaid.org"
                                                    }
                                                  },
                                                  {
                                                    "branch_attrs": {
                                                      "mutations": {}
                                                    },
                                                    "children": [
                                                      {
                                                        "branch_attrs": {
                                                          "labels": {
                                                            "aa": "N: E378Q, S413I; ORF1a: F411L, T1844I, P1921S, V2130I; ORF1b: A1798S, D1899Y, A2431V; ORF3a: G188C; S: I68X, H69-, V70X, S221L, V1104I, *1274X"
                                                          },
                                                          "mutations": {
                                                            "N": [
                                                              "E378Q",
                                                              "S413I"
                                                            ],
                                                            "ORF1a": [
                                                              "F411L",
                                                              "T1844I",
                                                              "P1921S",
                                                              "V2130I"
                                                            ],
                                                            "ORF1b": [
                                                              "A1798S",
                                                              "D1899Y",
                                                              "A2431V"
                                                            ],
                                                            "ORF3a": [
                                                              "G188C"
                                                            ],
                                                            "S": [
                                                              "I68X",
                                                              "H69-",
                                                              "V70X",
                                                              "S221L",
                                                              "V1104I",
                                                              "*1274X"
                                                            ],
                                                            "nuc": [
                                                              "G1495T",
                                                              "T1496C",
                                                              "C5796T",
                                                              "C6026T",
                                                              "G6653A",
                                                              "C13860T",
                                                              "T17154C",
                                                              "G18859T",
                                                              "G19162T",
                                                              "A19257G",
                                                              "C20759T",
                                                              "T21765-",
                                                              "A21766-",
                                                              "C21767-",
                                                              "A21768-",
                                                              "T21769-",
                                                              "G21770-",
                                                              "C22224T",
                                                              "G24872A",
                                                              "G25954T",
                                                              "C27944T",
                                                              "G29405C",
                                                              "G29511T"
                                                            ]
                                                          }
                                                        },
                                                        "name": "Georgia/Tb-171516/2020",
                                                        "node_attrs": {
                                                          "author": {
                                                            "author": "Giorgi Tomashvili et al",
                                                            "value": "Giorgi Tomashvili et al"
                                                          },
                                                          "clade_membership": {
                                                            "value": "20B"
                                                          },
                                                          "country": {
                                                            "value": "Asia"
                                                          },
                                                          "div": 26,
                                                          "division": {
                                                            "value": "Asia"
                                                          },
                                                          "division_exposure": {
                                                            "value": "Asia"
                                                          },
                                                          "gisaid_epi_isl": {
                                                            "value": "EPI_ISL_763062"
                                                          },
                                                          "host": {
                                                            "value": "Human"
                                                          },
                                                          "custom_location": {
                                                            "confidence": {
                                                              "Asia": 1.0
                                                            },
                                                            "entropy": -1.000088900581841e-12,
                                                            "value": "Asia"
                                                          },
                                                          "num_date": {
                                                            "confidence": [
                                                              2020.97131147541,
                                                              2020.97131147541
                                                            ],
                                                            "value": 2020.97131147541
                                                          },
                                                          "originating_lab": {
                                                            "value": "Department for Virology, Molecular Biology and Genome Research, R. G. Lugar Center for Public Health Research, National Center for Disease Control and Public Health (NCDC) of Georgia."
                                                          },
                                                          "pangolin_lineage": {
                                                            "value": "B.1.1.279"
                                                          },
                                                          "recency": {
                                                            "value": "Older"
                                                          },
                                                          "region": {
                                                            "value": "Asia"
                                                          },
                                                          "region_exposure": {
                                                            "value": "Asia"
                                                          },

                                                          "subclade_membership": {
                                                            "value": "20B"
                                                          },
                                                          "submitting_lab": {
                                                            "value": "Department for Virology, Molecular Biology and Genome Research, R. G. Lugar Center for Public Health Research, National Center for Disease Control and Public Health (NCDC) of Georgia."
                                                          },
                                                          "url": "https://www.gisaid.org"
                                                        }
                                                      },
                                                      {
                                                        "branch_attrs": {
                                                          "mutations": {}
                                                        },
                                                        "children": [
                                                          {
                                                            "branch_attrs": {
                                                              "labels": {
                                                                "aa": "ORF1a: K680N, K3979N; ORF8: G66X, S67-, K68X, *122X; S: R78M, L452M, Q675H"
                                                              },
                                                              "mutations": {
                                                                "ORF1a": [
                                                                  "K680N",
                                                                  "K3979N"
                                                                ],
                                                                "ORF8": [
                                                                  "G66X",
                                                                  "S67-",
                                                                  "K68X",
                                                                  "*122X"
                                                                ],
                                                                "S": [
                                                                  "R78M",
                                                                  "L452M",
                                                                  "Q675H"
                                                                ],
                                                                "nuc": [
                                                                  "G2305T",
                                                                  "A11782G",
                                                                  "G12202T",
                                                                  "A13063G",
                                                                  "C19255T",
                                                                  "G21795T",
                                                                  "C22916A",
                                                                  "G23587C",
                                                                  "G28090-",
                                                                  "T28091-",
                                                                  "T28092-",
                                                                  "C28093-",
                                                                  "T28094-",
                                                                  "A28095-",
                                                                  "T29568C"
                                                                ]
                                                              }
                                                            },
                                                            "name": "Nigeria/FC-CV550/2020",
                                                            "node_attrs": {

                                                              "author": {
                                                                "author": "Oluniyi P.E. et al et al",
                                                                "value": "Oluniyi P.E. et al et al"
                                                              },
                                                              "clade_membership": {
                                                                "value": "20B"
                                                              },
                                                              "country": {
                                                                "value": "Africa"
                                                              },
                                                              "div": 18,
                                                              "division": {
                                                                "value": "Africa"
                                                              },
                                                              "division_exposure": {
                                                                "value": "Africa"
                                                              },
                                                              "gisaid_epi_isl": {
                                                                "value": "EPI_ISL_872618"
                                                              },
                                                              "host": {
                                                                "value": "Human"
                                                              },
                                                              "custom_location": {
                                                                "confidence": {
                                                                  "Africa": 1.0
                                                                },
                                                                "entropy": -1.000088900581841e-12,
                                                                "value": "Africa"
                                                              },
                                                              "num_date": {
                                                                "confidence": [
                                                                  2020.9439890710382,
                                                                  2020.9439890710382
                                                                ],
                                                                "value": 2020.9439890710382
                                                              },
                                                              "originating_lab": {
                                                                "value": "Nigeria Centre for Disease Control (NCDC)"
                                                              },
                                                              "pangolin_lineage": {
                                                                "value": "B.1.1.10"
                                                              },
                                                              "recency": {
                                                                "value": "Older"
                                                              },
                                                              "region": {
                                                                "value": "Africa"
                                                              },
                                                              "region_exposure": {
                                                                "value": "Africa"
                                                              },

                                                              "subclade_membership": {
                                                                "value": "20B"
                                                              },
                                                              "submitting_lab": {
                                                                "value": "African Centre of Excellence for Genomics of Infectious Diseases (ACEGID), Redeemer's University"
                                                              },
                                                              "url": "https://www.gisaid.org"
                                                            }
                                                          },
                                                          {
                                                            "branch_attrs": {
                                                              "labels": {
                                                                "aa": "ORF8: Q27*; S: Y1155F"
                                                              },
                                                              "mutations": {
                                                                "ORF8": [
                                                                  "Q27*"
                                                                ],
                                                                "S": [
                                                                  "Y1155F"
                                                                ],
                                                                "nuc": [
                                                                  "C19269T",
                                                                  "A25026T",
                                                                  "A26927G",
                                                                  "C27972T"
                                                                ]
                                                              }
                                                            },
                                                            "children": [
                                                              {
                                                                "branch_attrs": {
                                                                  "labels": {
                                                                    "aa": "ORF1b: A517S; S: L5F"
                                                                  },
                                                                  "mutations": {
                                                                    "ORF1b": [
                                                                      "A517S"
                                                                    ],
                                                                    "S": [
                                                                      "L5F"
                                                                    ],
                                                                    "nuc": [
                                                                      "G15016T",
                                                                      "C21575T"
                                                                    ]
                                                                  }
                                                                },
                                                                "name": "Nigeria/FC-CV362/2020",
                                                                "node_attrs": {

                                                                  "author": {
                                                                    "author": "Oluniyi P.E. et al et al",
                                                                    "value": "Oluniyi P.E. et al et al"
                                                                  },
                                                                  "clade_membership": {
                                                                    "value": "20B"
                                                                  },
                                                                  "country": {
                                                                    "value": "Africa"
                                                                  },
                                                                  "div": 15,
                                                                  "division": {
                                                                    "value": "Africa"
                                                                  },
                                                                  "division_exposure": {
                                                                    "value": "Africa"
                                                                  },
                                                                  "gisaid_epi_isl": {
                                                                    "value": "EPI_ISL_730025"
                                                                  },
                                                                  "host": {
                                                                    "value": "Human"
                                                                  },
                                                                  "custom_location": {
                                                                    "confidence": {
                                                                      "Africa": 0.9999999999999999
                                                                    },
                                                                    "entropy": -9.99866855976916e-13,
                                                                    "value": "Africa"
                                                                  },
                                                                  "num_date": {
                                                                    "confidence": [
                                                                      2020.5150273224044,
                                                                      2020.5150273224044
                                                                    ],
                                                                    "value": 2020.5150273224044
                                                                  },
                                                                  "originating_lab": {
                                                                    "value": "Nigeria Centre for Disease Control (NCDC)"
                                                                  },
                                                                  "pangolin_lineage": {
                                                                    "value": "B.1.1.10"
                                                                  },
                                                                  "recency": {
                                                                    "value": "Older"
                                                                  },
                                                                  "region": {
                                                                    "value": "Africa"
                                                                  },
                                                                  "region_exposure": {
                                                                    "value": "Africa"
                                                                  },

                                                                  "subclade_membership": {
                                                                    "value": "20B"
                                                                  },
                                                                  "submitting_lab": {
                                                                    "value": "African Centre of Excellence for Genomics of Infectious Diseases (ACEGID), Redeemer's University, Ede, Osun State, Nigeria"
                                                                  },
                                                                  "url": "https://www.gisaid.org"
                                                                }
                                                              },
                                                              {
                                                                "branch_attrs": {
                                                                  "labels": {
                                                                    "aa": "ORF1a: L446F, M1378I, P2739L, Y3063S, P3767L; ORF1b: P1727L; S: L452R, V1228L"
                                                                  },
                                                                  "mutations": {
                                                                    "ORF1a": [
                                                                      "L446F",
                                                                      "M1378I",
                                                                      "P2739L",
                                                                      "Y3063S",
                                                                      "P3767L"
                                                                    ],
                                                                    "ORF1b": [
                                                                      "P1727L"
                                                                    ],
                                                                    "S": [
                                                                      "L452R",
                                                                      "V1228L"
                                                                    ],
                                                                    "nuc": [
                                                                      "C1601T",
                                                                      "G4399T",
                                                                      "C4543T",
                                                                      "G8179T",
                                                                      "C8481T",
                                                                      "C8683T",
                                                                      "A9453C",
                                                                      "C11565T",
                                                                      "C12406T",
                                                                      "C18647T",
                                                                      "T22917G",
                                                                      "G25244T"
                                                                    ]
                                                                  }
                                                                },
                                                                "children": [
                                                                  {
                                                                    "name": "Argentina/INEI098807/2020_travel_history",
                                                                    "node_attrs": {
                                                                      "div": 25,
                                                                      "num_date": {
                                                                        "confidence": [
                                                                          2020.97131147541,
                                                                          2020.97131147541
                                                                        ],
                                                                        "value": 2020.97131147541
                                                                      },
                                                                      "country": {
                                                                        "value": "Europe"
                                                                      }
                                                                    },
                                                                    "children": [
                                                                      {
                                                                        "branch_attrs": {
                                                                          "mutations": {}
                                                                        },
                                                                        "name": "Argentina/INEI098807/2020",
                                                                        "node_attrs": {
                                                                          "author": {
                                                                            "author": "Baumeister E. et al",
                                                                            "value": "Baumeister E. et al A"
                                                                          },
                                                                          "clade_membership": {
                                                                            "value": "20B"
                                                                          },
                                                                          "country": {
                                                                            "value": "Argentina"
                                                                          },
                                                                          "country_exposure": {
                                                                            "value": "Europe"
                                                                          },
                                                                          "div": 25,
                                                                          "division": {
                                                                            "value": "Buenos Aires"
                                                                          },
                                                                          "division_exposure": {
                                                                            "value": "Europe"
                                                                          },
                                                                          "gisaid_epi_isl": {
                                                                            "value": "EPI_ISL_856756"
                                                                          },
                                                                          "host": {
                                                                            "value": "Human"
                                                                          },
                                                                          "custom_location": {
                                                                            "confidence": {
                                                                              "Europe": 1.0
                                                                            },
                                                                            "entropy": -1.000088900581841e-12,
                                                                            "value": "Europe"
                                                                          },
                                                                          "num_date": {
                                                                            "confidence": [
                                                                              2020.97131147541,
                                                                              2020.97131147541
                                                                            ],
                                                                            "value": 2020.97131147541
                                                                          },
                                                                          "originating_lab": {
                                                                            "value": "Servicio Virosis Respiratorias-Departamento Virolog\u00eda-INEI"
                                                                          },
                                                                          "pangolin_lineage": {
                                                                            "value": "B.1.1.10"
                                                                          },
                                                                          "recency": {
                                                                            "value": "Older"
                                                                          },
                                                                          "region": {
                                                                            "value": "South America"
                                                                          },
                                                                          "region_exposure": {
                                                                            "value": "Europe"
                                                                          },

                                                                          "subclade_membership": {
                                                                            "value": "20B"
                                                                          },
                                                                          "submitting_lab": {
                                                                            "value": "Instituto Nacional Enfermedades Infecciosas C.G.Malbran"
                                                                          },
                                                                          "url": "https://www.gisaid.org"
                                                                        }
                                                                      }
                                                                    ]
                                                                  },
                                                                  {
                                                                    "branch_attrs": {
                                                                      "mutations": {
                                                                        "nuc": [
                                                                          "C11575T"
                                                                        ]
                                                                      }
                                                                    },
                                                                    "children": [
                                                                      {
                                                                        "name": "Argentina/INEI099213/2020_travel_history",
                                                                        "node_attrs": {
                                                                          "div": 26,
                                                                          "num_date": {
                                                                            "confidence": [
                                                                              2020.9795081967213,
                                                                              2020.9795081967213
                                                                            ],
                                                                            "value": 2020.9795081967213
                                                                          },
                                                                          "country": {
                                                                            "value": "Europe"
                                                                          }
                                                                        },
                                                                        "children": [
                                                                          {
                                                                            "branch_attrs": {
                                                                              "mutations": {}
                                                                            },
                                                                            "name": "Argentina/INEI099213/2020",
                                                                            "node_attrs": {

                                                                              "author": {
                                                                                "author": "Baumeister E. et al",
                                                                                "value": "Baumeister E. et al A"
                                                                              },
                                                                              "clade_membership": {
                                                                                "value": "20B"
                                                                              },
                                                                              "country": {
                                                                                "value": "Argentina"
                                                                              },
                                                                              "country_exposure": {
                                                                                "value": "Europe"
                                                                              },
                                                                              "div": 26,
                                                                              "division": {
                                                                                "value": "Buenos Aires"
                                                                              },
                                                                              "division_exposure": {
                                                                                "value": "Europe"
                                                                              },
                                                                              "gisaid_epi_isl": {
                                                                                "value": "EPI_ISL_856758"
                                                                              },
                                                                              "host": {
                                                                                "value": "Human"
                                                                              },
                                                                              "custom_location": {
                                                                                "confidence": {
                                                                                  "Europe": 1.0
                                                                                },
                                                                                "entropy": -1.000088900581841e-12,
                                                                                "value": "Europe"
                                                                              },
                                                                              "location": {
                                                                                "value": "La Plata"
                                                                              },
                                                                              "num_date": {
                                                                                "confidence": [
                                                                                  2020.9795081967213,
                                                                                  2020.9795081967213
                                                                                ],
                                                                                "value": 2020.9795081967213
                                                                              },
                                                                              "originating_lab": {
                                                                                "value": "Servicio Virosis Respiratorias-Departamento Virolog\u00eda-INEI"
                                                                              },
                                                                              "pangolin_lineage": {
                                                                                "value": "B.1.1.10"
                                                                              },
                                                                              "recency": {
                                                                                "value": "Older"
                                                                              },
                                                                              "region": {
                                                                                "value": "South America"
                                                                              },
                                                                              "region_exposure": {
                                                                                "value": "Europe"
                                                                              },

                                                                              "subclade_membership": {
                                                                                "value": "20B"
                                                                              },
                                                                              "submitting_lab": {
                                                                                "value": "Instituto Nacional Enfermedades Infecciosas C.G.Malbran"
                                                                              },
                                                                              "url": "https://www.gisaid.org"
                                                                            }
                                                                          }
                                                                        ]
                                                                      },
                                                                      {
                                                                        "branch_attrs": {
                                                                          "labels": {
                                                                            "aa": "S: V213L"
                                                                          },
                                                                          "mutations": {
                                                                            "S": [
                                                                              "V213L"
                                                                            ],
                                                                            "nuc": [
                                                                              "G22199T"
                                                                            ]
                                                                          }
                                                                        },
                                                                        "children": [
                                                                          {
                                                                            "name": "Argentina/INEI099212/2020_travel_history",
                                                                            "node_attrs": {
                                                                              "div": 27,
                                                                              "num_date": {
                                                                                "confidence": [
                                                                                  2020.9795081967213,
                                                                                  2020.9795081967213
                                                                                ],
                                                                                "value": 2020.9795081967213
                                                                              },
                                                                              "country": {
                                                                                "value": "Europe"
                                                                              }
                                                                            },
                                                                            "children": [
                                                                              {
                                                                                "branch_attrs": {
                                                                                  "mutations": {}
                                                                                },
                                                                                "name": "Argentina/INEI099212/2020",
                                                                                "node_attrs": {

                                                                                  "author": {
                                                                                    "author": "Baumeister E. et al",
                                                                                    "value": "Baumeister E. et al A"
                                                                                  },
                                                                                  "clade_membership": {
                                                                                    "value": "20B"
                                                                                  },
                                                                                  "country": {
                                                                                    "value": "Argentina"
                                                                                  },
                                                                                  "country_exposure": {
                                                                                    "value": "Europe"
                                                                                  },
                                                                                  "div": 27,
                                                                                  "division": {
                                                                                    "value": "Buenos Aires"
                                                                                  },
                                                                                  "division_exposure": {
                                                                                    "value": "Europe"
                                                                                  },
                                                                                  "gisaid_epi_isl": {
                                                                                    "value": "EPI_ISL_856757"
                                                                                  },
                                                                                  "host": {
                                                                                    "value": "Human"
                                                                                  },
                                                                                  "custom_location": {
                                                                                    "confidence": {
                                                                                      "Europe": 1.0
                                                                                    },
                                                                                    "entropy": -1.000088900581841e-12,
                                                                                    "value": "Europe"
                                                                                  },
                                                                                  "location": {
                                                                                    "value": "La Plata"
                                                                                  },
                                                                                  "num_date": {
                                                                                    "confidence": [
                                                                                      2020.9795081967213,
                                                                                      2020.9795081967213
                                                                                    ],
                                                                                    "value": 2020.9795081967213
                                                                                  },
                                                                                  "originating_lab": {
                                                                                    "value": "Servicio Virosis Respiratorias-Departamento Virolog\u00eda-INEI"
                                                                                  },
                                                                                  "pangolin_lineage": {
                                                                                    "value": "B.1.1.10"
                                                                                  },
                                                                                  "recency": {
                                                                                    "value": "Older"
                                                                                  },
                                                                                  "region": {
                                                                                    "value": "South America"
                                                                                  },
                                                                                  "region_exposure": {
                                                                                    "value": "Europe"
                                                                                  },

                                                                                  "subclade_membership": {
                                                                                    "value": "20B"
                                                                                  },
                                                                                  "submitting_lab": {
                                                                                    "value": "Instituto Nacional Enfermedades Infecciosas C.G.Malbran"
                                                                                  },
                                                                                  "url": "https://www.gisaid.org"
                                                                                }
                                                                              }
                                                                            ]
                                                                          },
                                                                          {
                                                                            "name": "Argentina/INEI099214/2020_travel_history",
                                                                            "node_attrs": {
                                                                              "div": 27,
                                                                              "num_date": {
                                                                                "confidence": [
                                                                                  2020.9795081967213,
                                                                                  2020.9795081967213
                                                                                ],
                                                                                "value": 2020.9795081967213
                                                                              },
                                                                              "country": {
                                                                                "value": "Europe"
                                                                              }
                                                                            },
                                                                            "children": [
                                                                              {
                                                                                "branch_attrs": {
                                                                                  "mutations": {}
                                                                                },
                                                                                "name": "Argentina/INEI099214/2020",
                                                                                "node_attrs": {

                                                                                  "author": {
                                                                                    "author": "Baumeister E. et al",
                                                                                    "value": "Baumeister E. et al A"
                                                                                  },
                                                                                  "clade_membership": {
                                                                                    "value": "20B"
                                                                                  },
                                                                                  "country": {
                                                                                    "value": "Argentina"
                                                                                  },
                                                                                  "country_exposure": {
                                                                                    "value": "Europe"
                                                                                  },
                                                                                  "div": 27,
                                                                                  "division": {
                                                                                    "value": "Buenos Aires"
                                                                                  },
                                                                                  "division_exposure": {
                                                                                    "value": "Europe"
                                                                                  },
                                                                                  "gisaid_epi_isl": {
                                                                                    "value": "EPI_ISL_856759"
                                                                                  },
                                                                                  "host": {
                                                                                    "value": "Human"
                                                                                  },
                                                                                  "custom_location": {
                                                                                    "confidence": {
                                                                                      "Europe": 1.0
                                                                                    },
                                                                                    "entropy": -1.000088900581841e-12,
                                                                                    "value": "Europe"
                                                                                  },
                                                                                  "location": {
                                                                                    "value": "La Plata"
                                                                                  },
                                                                                  "num_date": {
                                                                                    "confidence": [
                                                                                      2020.9795081967213,
                                                                                      2020.9795081967213
                                                                                    ],
                                                                                    "value": 2020.9795081967213
                                                                                  },
                                                                                  "originating_lab": {
                                                                                    "value": "Servicio Virosis Respiratorias-Departamento Virolog\u00eda-INEI"
                                                                                  },
                                                                                  "pangolin_lineage": {
                                                                                    "value": "B.1.1.10"
                                                                                  },
                                                                                  "recency": {
                                                                                    "value": "Older"
                                                                                  },
                                                                                  "region": {
                                                                                    "value": "South America"
                                                                                  },
                                                                                  "region_exposure": {
                                                                                    "value": "Europe"
                                                                                  },

                                                                                  "subclade_membership": {
                                                                                    "value": "20B"
                                                                                  },
                                                                                  "submitting_lab": {
                                                                                    "value": "Instituto Nacional Enfermedades Infecciosas C.G.Malbran"
                                                                                  },
                                                                                  "url": "https://www.gisaid.org"
                                                                                }
                                                                              }
                                                                            ]
                                                                          }
                                                                        ],
                                                                        "name": "NODE_0002517",
                                                                        "node_attrs": {
                                                                          "clade_membership": {
                                                                            "value": "20B"
                                                                          },
                                                                          "div": 27,
                                                                          "custom_location": {
                                                                            "confidence": {
                                                                              "Africa": 0.0016621277216167202,
                                                                              "Asia": 0.0035722697543332754,
                                                                              "Europe": 0.9921936327732458,
                                                                              "South America": 0.00215632427629183
                                                                            },
                                                                            "entropy": 0.05523276968602196,
                                                                            "value": "Europe"
                                                                          },
                                                                          "num_date": {
                                                                            "confidence": [
                                                                              2020.9627890625375,
                                                                              2020.9795081967213
                                                                            ],
                                                                            "value": 2020.9795081967213
                                                                          },
                                                                          "subclade_membership": {
                                                                            "value": "20B"
                                                                          }
                                                                        }
                                                                      }
                                                                    ],
                                                                    "name": "NODE_0002516",
                                                                    "node_attrs": {
                                                                      "clade_membership": {
                                                                        "value": "20B"
                                                                      },
                                                                      "div": 26,
                                                                      "custom_location": {
                                                                        "confidence": {
                                                                          "Africa": 0.00938731236261727,
                                                                          "Asia": 0.005901966488321519,
                                                                          "Europe": 0.9805937605192551,
                                                                          "South America": 0.0035857453084267178
                                                                        },
                                                                        "entropy": 0.11780412717142166,
                                                                        "value": "Europe"
                                                                      },
                                                                      "num_date": {
                                                                        "confidence": [
                                                                          2020.9302687023592,
                                                                          2020.9727699122684
                                                                        ],
                                                                        "value": 2020.9625624646462
                                                                      },
                                                                      "subclade_membership": {
                                                                        "value": "20B"
                                                                      }
                                                                    }
                                                                  }
                                                                ],
                                                                "name": "NODE_0002515",
                                                                "node_attrs": {
                                                                  "clade_membership": {
                                                                    "value": "20B"
                                                                  },
                                                                  "div": 25,
                                                                  "custom_location": {
                                                                    "confidence": {
                                                                      "Africa": 0.08062427741448004,
                                                                      "Asia": 0.013948304778601867,
                                                                      "Europe": 0.8962250256002658,
                                                                      "South America": 0.008310740282168688
                                                                    },
                                                                    "entropy": 0.40736199453734767,
                                                                    "value": "Europe"
                                                                  },
                                                                  "num_date": {
                                                                    "confidence": [
                                                                      2020.8714356093967,
                                                                      2020.9682356903315
                                                                    ],
                                                                    "value": 2020.9380060328438
                                                                  },
                                                                  "subclade_membership": {
                                                                    "value": "20B"
                                                                  }
                                                                }
                                                              }
                                                            ],
                                                            "name": "NODE_0002514",
                                                            "node_attrs": {
                                                              "clade_membership": {
                                                                "value": "20B"
                                                              },
                                                              "div": 13,
                                                              "custom_location": {
                                                                "confidence": {
                                                                  "Africa": 0.746976122577855,
                                                                  "Asia": 0.036100058799731584,
                                                                  "Europe": 0.2069385987069248,
                                                                  "South America": 0.009506142190579419
                                                                },
                                                                "entropy": 0.7120425819517077,
                                                                "value": "Africa"
                                                              },
                                                              "num_date": {
                                                                "confidence": [
                                                                  2020.3642586291578,
                                                                  2020.5066507707284
                                                                ],
                                                                "value": 2020.4692889123064
                                                              },
                                                              "subclade_membership": {
                                                                "value": "20B"
                                                              }
                                                            }
                                                          }
                                                        ],
                                                        "name": "NODE_0002696",
                                                        "node_attrs": {
                                                          "clade_membership": {
                                                            "value": "20B"
                                                          },
                                                          "div": 9,
                                                          "custom_location": {
                                                            "confidence": {
                                                              "Africa": 0.7523892593668182,
                                                              "Asia": 0.1039577294075584,
                                                              "Europe": 0.12952170958227874,
                                                              "South America": 0.013681001327496424
                                                            },
                                                            "entropy": 0.7766508337281346,
                                                            "value": "Africa"
                                                          },
                                                          "num_date": {
                                                            "confidence": [
                                                              2020.156100975242,
                                                              2020.4604587011515
                                                            ],
                                                            "value": 2020.3226946091834
                                                          },
                                                          "subclade_membership": {
                                                            "value": "20B"
                                                          }
                                                        }
                                                      }
                                                    ],
                                                    "name": "NODE_0002693",
                                                    "node_attrs": {
                                                      "clade_membership": {
                                                        "value": "20B"
                                                      },
                                                      "div": 9,
                                                      "custom_location": {
                                                        "confidence": {
                                                          "Africa": 0.06950393053211952,
                                                          "Asia": 0.8022789741058641,
                                                          "Europe": 0.08218949865831528,
                                                          "South America": 0.04547376862371802
                                                        },
                                                        "entropy": 0.7126379427584574,
                                                        "value": "Asia"
                                                      },
                                                      "num_date": {
                                                        "confidence": [
                                                          2020.165149535337,
                                                          2020.4665595026775
                                                        ],
                                                        "value": 2020.2305657977588
                                                      },
                                                      "subclade_membership": {
                                                        "value": "20B"
                                                      }
                                                    }
                                                  }
                                                ],
                                                "name": "NODE_0002511",
                                                "node_attrs": {
                                                  "clade_membership": {
                                                    "value": "20B"
                                                  },
                                                  "div": 9,
                                                  "custom_location": {
                                                    "confidence": {
                                                      "Africa": 0.01951353680812247,
                                                      "Asia": 0.7956529640752533,
                                                      "Europe": 0.06770920669986048,
                                                      "South America": 0.11633052076761626
                                                    },
                                                    "entropy": 0.6976875787614918,
                                                    "value": "Asia"
                                                  },
                                                  "num_date": {
                                                    "confidence": [
                                                      2020.2068942896317,
                                                      2020.230138868234
                                                    ],
                                                    "value": 2020.2246762347243
                                                  },
                                                  "subclade_membership": {
                                                    "value": "20B"
                                                  }
                                                }
                                              }
                                            ],
                                            "name": "NODE_0002510",
                                            "node_attrs": {
                                              "clade_membership": {
                                                "value": "20B"
                                              },
                                              "div": 8,
                                              "custom_location": {
                                                "confidence": {
                                                  "Africa": 0.008799108746818914,
                                                  "Asia": 0.08307463450253644,
                                                  "Europe": 0.05018262467921913,
                                                  "South America": 0.8550318235500075
                                                },
                                                "entropy": 0.5512752251260932,
                                                "value": "South America"
                                              },
                                              "num_date": {
                                                "confidence": [
                                                  2020.1868457959029,
                                                  2020.2206403969249
                                                ],
                                                "value": 2020.2080534643571
                                              },
                                              "subclade_membership": {
                                                "value": "20B"
                                              }
                                            }
                                          }
                                        ],
                                        "name": "NODE_0002812",
                                        "node_attrs": {
                                          "clade_membership": {
                                            "value": "20B"
                                          },
                                          "div": 7,
                                          "custom_location": {
                                            "confidence": {
                                              "Africa": 0.02001746775841538,
                                              "Asia": 0.025862628795653545,
                                              "Europe": 0.05612140172068011,
                                              "South America": 0.8853105323995762
                                            },
                                            "entropy": 0.5006134950589841,
                                            "value": "South America"
                                          },
                                          "num_date": {
                                            "confidence": [
                                              2020.1365108620182,
                                              2020.2184044089022
                                            ],
                                            "value": 2020.1798625283004
                                          },
                                          "subclade_membership": {
                                            "value": "20B"
                                          }
                                        }
                                      },
                                      {
                                        "branch_attrs": {
                                          "mutations": {}
                                        },
                                        "children": [
                                          {
                                            "branch_attrs": {
                                              "labels": {
                                                "aa": "ORF3a: Q38P"
                                              },
                                              "mutations": {
                                                "ORF3a": [
                                                  "Q38P"
                                                ],
                                                "nuc": [
                                                  "A25505C"
                                                ]
                                              }
                                            },
                                            "children": [
                                              {
                                                "branch_attrs": {
                                                  "labels": {
                                                    "aa": "N: R195I; ORF1a: I502X, V503X, A1151T, A3615V; ORF1b: A373V, I2136V; ORF3a: D155Y"
                                                  },
                                                  "mutations": {
                                                    "N": [
                                                      "R195I"
                                                    ],
                                                    "ORF1a": [
                                                      "I502X",
                                                      "V503X",
                                                      "A1151T",
                                                      "A3615V"
                                                    ],
                                                    "ORF1b": [
                                                      "A373V",
                                                      "I2136V"
                                                    ],
                                                    "ORF3a": [
                                                      "D155Y"
                                                    ],
                                                    "nuc": [
                                                      "T1770-",
                                                      "T1771-",
                                                      "G1772-",
                                                      "G3716A",
                                                      "C5512T",
                                                      "C11109T",
                                                      "C14585T",
                                                      "A19873G",
                                                      "A21625G",
                                                      "G25855T",
                                                      "C28606T",
                                                      "G28857T"
                                                    ]
                                                  }
                                                },
                                                "name": "Canada/BC-BCCDC-10115/2021",
                                                "node_attrs": {
                                                  "author": {
                                                    "author": "Prystajecky Natalie et al",
                                                    "value": "Prystajecky Natalie et al"
                                                  },
                                                  "clade_membership": {
                                                    "value": "20B"
                                                  },
                                                  "country": {
                                                    "value": "North America"
                                                  },
                                                  "div": 17,
                                                  "division": {
                                                    "value": "North America"
                                                  },
                                                  "division_exposure": {
                                                    "value": "North America"
                                                  },
                                                  "gisaid_epi_isl": {
                                                    "value": "EPI_ISL_976890"
                                                  },
                                                  "host": {
                                                    "value": "Human"
                                                  },
                                                  "custom_location": {
                                                    "confidence": {
                                                      "North America": 1.0
                                                    },
                                                    "entropy": -1.000088900581841e-12,
                                                    "value": "North America"
                                                  },
                                                  "num_date": {
                                                    "confidence": [
                                                      2021.004109589041,
                                                      2021.004109589041
                                                    ],
                                                    "value": 2021.004109589041
                                                  },
                                                  "originating_lab": {
                                                    "value": "BCCDC Public Health Laboratory"
                                                  },
                                                  "pangolin_lineage": {
                                                    "value": "B.1.1.231"
                                                  },
                                                  "recency": {
                                                    "value": "One month ago"
                                                  },
                                                  "region": {
                                                    "value": "North America"
                                                  },
                                                  "region_exposure": {
                                                    "value": "North America"
                                                  },
                                                  "subclade_membership": {
                                                    "value": "20B"
                                                  },
                                                  "submitting_lab": {
                                                    "value": "BCCDC Public Health Laboratory"
                                                  },
                                                  "url": "https://www.gisaid.org"
                                                }
                                              },
                                              {
                                                "branch_attrs": {
                                                  "labels": {
                                                    "aa": "ORF1a: S2261F"
                                                  },
                                                  "mutations": {
                                                    "ORF1a": [
                                                      "S2261F"
                                                    ],
                                                    "nuc": [
                                                      "C7047T"
                                                    ]
                                                  }
                                                },
                                                "children": [
                                                  {
                                                    "branch_attrs": {
                                                      "labels": {
                                                        "aa": "ORF1a: T609I, T1022I, A1049V, K3162E"
                                                      },
                                                      "mutations": {
                                                        "ORF1a": [
                                                          "T609I",
                                                          "T1022I",
                                                          "A1049V",
                                                          "K3162E"
                                                        ],
                                                        "nuc": [
                                                          "C2091T",
                                                          "C3330T",
                                                          "C3411T",
                                                          "A9749G"
                                                        ]
                                                      }
                                                    },
                                                    "children": [
                                                      {
                                                        "branch_attrs": {
                                                          "labels": {
                                                            "aa": "ORF1a: S538P, G2534A, A2621T; S: G614D, K964R"
                                                          },
                                                          "mutations": {
                                                            "ORF1a": [
                                                              "S538P",
                                                              "G2534A",
                                                              "A2621T"
                                                            ],
                                                            "S": [
                                                              "G614D",
                                                              "K964R"
                                                            ],
                                                            "nuc": [
                                                              "T241C",
                                                              "T1877C",
                                                              "G7866C",
                                                              "G8126A",
                                                              "G23403A",
                                                              "A24453G"
                                                            ]
                                                          }
                                                        },
                                                        "name": "Ecuador/ZZ-SARS-2/2020",
                                                        "node_attrs": {

                                                          "author": {
                                                            "author": "Gabriela Sevillano et al",
                                                            "value": "Gabriela Sevillano et al"
                                                          },
                                                          "clade_membership": {
                                                            "value": "20B"
                                                          },
                                                          "country": {
                                                            "value": "Ecuador"
                                                          },
                                                          "div": 19,
                                                          "division": {
                                                            "value": "Pichincha"
                                                          },
                                                          "division_exposure": {
                                                            "value": "Pichincha"
                                                          },
                                                          "genbank_accession": {
                                                            "value": "MW342708.1"
                                                          },
                                                          "gisaid_epi_isl": {
                                                            "value": "EPI_ISL_681703"
                                                          },
                                                          "host": {
                                                            "value": "Human"
                                                          },
                                                          "custom_location": {
                                                            "confidence": {
                                                              "South America": 0.9999999999999999
                                                            },
                                                            "entropy": -9.99866855976916e-13,
                                                            "value": "South America"
                                                          },
                                                          "location": {
                                                            "value": "Quito"
                                                          },
                                                          "num_date": {
                                                            "confidence": [
                                                              2020.3292349726776,
                                                              2020.3292349726776
                                                            ],
                                                            "value": 2020.3292349726776
                                                          },
                                                          "originating_lab": {
                                                            "value": "Zurita & Zurita Laboratorios"
                                                          },
                                                          "pangolin_lineage": {
                                                            "value": "B.1.1.231"
                                                          },
                                                          "recency": {
                                                            "value": "Older"
                                                          },
                                                          "region": {
                                                            "value": "South America"
                                                          },
                                                          "region_exposure": {
                                                            "value": "South America"
                                                          },

                                                          "subclade_membership": {
                                                            "value": "20B"
                                                          },
                                                          "submitting_lab": {
                                                            "value": "Zurita & Zurita Laboratorios"
                                                          },
                                                          "url": "https://www.gisaid.org"
                                                        }
                                                      },
                                                      {
                                                        "branch_attrs": {
                                                          "labels": {
                                                            "aa": "ORF1a: M3221I, A3497V; ORF1b: S1779I"
                                                          },
                                                          "mutations": {
                                                            "ORF1a": [
                                                              "M3221I",
                                                              "A3497V"
                                                            ],
                                                            "ORF1b": [
                                                              "S1779I"
                                                            ],
                                                            "nuc": [
                                                              "G9928T",
                                                              "C10755T",
                                                              "G18803T",
                                                              "C19186T"
                                                            ]
                                                          }
                                                        },
                                                        "name": "Ecuador/ZZL-7/2020",
                                                        "node_attrs": {

                                                          "author": {
                                                            "author": "Jeannete Zurita et al",
                                                            "value": "Jeannete Zurita et al"
                                                          },
                                                          "clade_membership": {
                                                            "value": "20B"
                                                          },
                                                          "country": {
                                                            "value": "Ecuador"
                                                          },
                                                          "div": 17,
                                                          "division": {
                                                            "value": "Pichincha"
                                                          },
                                                          "division_exposure": {
                                                            "value": "Pichincha"
                                                          },
                                                          "gisaid_epi_isl": {
                                                            "value": "EPI_ISL_1014238"
                                                          },
                                                          "host": {
                                                            "value": "Human"
                                                          },
                                                          "custom_location": {
                                                            "confidence": {
                                                              "South America": 0.9999999999999999
                                                            },
                                                            "entropy": -9.99866855976916e-13,
                                                            "value": "South America"
                                                          },
                                                          "location": {
                                                            "value": "Quito"
                                                          },
                                                          "num_date": {
                                                            "confidence": [
                                                              2020.8292349726776,
                                                              2020.8292349726776
                                                            ],
                                                            "value": 2020.8292349726776
                                                          },
                                                          "originating_lab": {
                                                            "value": "Zurita & Zurita Laboratorios"
                                                          },
                                                          "pangolin_lineage": {
                                                            "value": "B.1.1.231"
                                                          },
                                                          "recency": {
                                                            "value": "One month ago"
                                                          },
                                                          "region": {
                                                            "value": "South America"
                                                          },
                                                          "region_exposure": {
                                                            "value": "South America"
                                                          },

                                                          "subclade_membership": {
                                                            "value": "20B"
                                                          },
                                                          "submitting_lab": {
                                                            "value": "Zurita & Zurita Laboratorios"
                                                          },
                                                          "url": "https://www.gisaid.org"
                                                        }
                                                      }
                                                    ],
                                                    "name": "NODE_0002684",
                                                    "node_attrs": {
                                                      "clade_membership": {
                                                        "value": "20B"
                                                      },
                                                      "div": 13,
                                                      "custom_location": {
                                                        "confidence": {
                                                          "Europe": 0.001485079604587553,
                                                          "South America": 0.997769043123161
                                                        },
                                                        "entropy": 0.018293335194186883,
                                                        "value": "South America"
                                                      },
                                                      "num_date": {
                                                        "confidence": [
                                                          2020.242230542022,
                                                          2020.302867179576
                                                        ],
                                                        "value": 2020.26940985911
                                                      },
                                                      "subclade_membership": {
                                                        "value": "20B"
                                                      }
                                                    }
                                                  },
                                                  {
                                                    "branch_attrs": {
                                                      "mutations": {}
                                                    },
                                                    "children": [
                                                      {
                                                        "branch_attrs": {
                                                          "labels": {
                                                            "aa": "ORF1a: L3667F, L4111F, T4364I; ORF1b: A1918V; ORF3a: G44R"
                                                          },
                                                          "mutations": {
                                                            "ORF1a": [
                                                              "L3667F",
                                                              "L4111F",
                                                              "T4364I"
                                                            ],
                                                            "ORF1b": [
                                                              "A1918V"
                                                            ],
                                                            "ORF3a": [
                                                              "G44R"
                                                            ],
                                                            "nuc": [
                                                              "G11266T",
                                                              "A11353G",
                                                              "C12596T",
                                                              "C13356T",
                                                              "C14670T",
                                                              "C19220T",
                                                              "G25522A",
                                                              "C29769G"
                                                            ]
                                                          }
                                                        },
                                                        "name": "Ecuador/EC-E-124322/2020",
                                                        "node_attrs": {

                                                          "author": {
                                                            "author": "Javier Tognarelli et al",
                                                            "value": "Javier Tognarelli et al"
                                                          },
                                                          "clade_membership": {
                                                            "value": "20B"
                                                          },
                                                          "country": {
                                                            "value": "Ecuador"
                                                          },
                                                          "div": 17,
                                                          "division": {
                                                            "value": "Esmeraldas"
                                                          },
                                                          "division_exposure": {
                                                            "value": "Esmeraldas"
                                                          },
                                                          "gisaid_epi_isl": {
                                                            "value": "EPI_ISL_826832"
                                                          },
                                                          "host": {
                                                            "value": "Human"
                                                          },
                                                          "custom_location": {
                                                            "confidence": {
                                                              "South America": 0.9999999999999999
                                                            },
                                                            "entropy": -9.99866855976916e-13,
                                                            "value": "South America"
                                                          },
                                                          "num_date": {
                                                            "confidence": [
                                                              2020.6871584699454,
                                                              2020.6871584699454
                                                            ],
                                                            "value": 2020.6871584699454
                                                          },
                                                          "originating_lab": {
                                                            "value": "INSPI-CRN DE INFLUENZA Y OTROS VIRUS RESPIRATORIOS"
                                                          },
                                                          "pangolin_lineage": {
                                                            "value": "B.1.1.231"
                                                          },
                                                          "recency": {
                                                            "value": "Older"
                                                          },
                                                          "region": {
                                                            "value": "South America"
                                                          },
                                                          "region_exposure": {
                                                            "value": "South America"
                                                          },

                                                          "subclade_membership": {
                                                            "value": "20B"
                                                          },
                                                          "submitting_lab": {
                                                            "value": "Instituto de Salud Publica de Chile"
                                                          },
                                                          "url": "https://www.gisaid.org"
                                                        }
                                                      },
                                                      {
                                                        "branch_attrs": {
                                                          "mutations": {}
                                                        },
                                                        "name": "Colombia/NAR-GUR-0609/2020",
                                                        "node_attrs": {

                                                          "author": {
                                                            "author": "Juan David Ram\u00edrez et al",
                                                            "paper_url": "https://www.medrxiv.org/content/10.1101/2020.06.11.20125799v1",
                                                            "title": "The arrival and spread of SARS-CoV2 in Colombia",
                                                            "value": "Juan David Ram\u00edrez et al A"
                                                          },
                                                          "clade_membership": {
                                                            "value": "20B"
                                                          },
                                                          "country": {
                                                            "value": "Colombia"
                                                          },
                                                          "div": 9,
                                                          "division": {
                                                            "value": "Narino"
                                                          },
                                                          "division_exposure": {
                                                            "value": "Narino"
                                                          },
                                                          "gisaid_epi_isl": {
                                                            "value": "EPI_ISL_447748"
                                                          },
                                                          "host": {
                                                            "value": "Human"
                                                          },
                                                          "custom_location": {
                                                            "confidence": {
                                                              "South America": 0.9999999999999999
                                                            },
                                                            "entropy": -9.99866855976916e-13,
                                                            "value": "South America"
                                                          },
                                                          "location": {
                                                            "value": "Ipiales"
                                                          },
                                                          "num_date": {
                                                            "confidence": [
                                                              2020.2418032786886,
                                                              2020.2418032786886
                                                            ],
                                                            "value": 2020.2418032786886
                                                          },
                                                          "originating_lab": {
                                                            "value": "Grupo de Investigaciones Microbiol\u00f3gicas-UR (GIMUR), Departamento de Biolog\u00eda, Facultad de Ciencias Naturales, Universidad del Rosario, Bogot\u00e1, Colombia"
                                                          },
                                                          "pangolin_lineage": {
                                                            "value": "B.1.1.231"
                                                          },
                                                          "recency": {
                                                            "value": "Older"
                                                          },
                                                          "region": {
                                                            "value": "South America"
                                                          },
                                                          "region_exposure": {
                                                            "value": "South America"
                                                          },

                                                          "subclade_membership": {
                                                            "value": "20B"
                                                          },
                                                          "submitting_lab": {
                                                            "value": "Grupo de Investigaciones Microbiol\u00f3gicas-UR (GIMUR), Departamento de Biolog\u00eda, Facultad de Ciencias Naturales, Universidad del Rosario, Bogot\u00e1, Colombia Instituto Nacional de Salud, Bogot\u00e1, Colombia Icahn School of Medicine at Mount Sinai, New York, USA"
                                                          },
                                                          "url": "https://www.gisaid.org"
                                                        }
                                                      }
                                                    ],
                                                    "name": "NODE_0002824",
                                                    "node_attrs": {
                                                      "clade_membership": {
                                                        "value": "20B"
                                                      },
                                                      "div": 9,
                                                      "custom_location": {
                                                        "confidence": {
                                                          "Europe": 0.001485079604587553,
                                                          "South America": 0.997769043123161
                                                        },
                                                        "entropy": 0.018293335194186883,
                                                        "value": "South America"
                                                      },
                                                      "num_date": {
                                                        "confidence": [
                                                          2020.2181784884544,
                                                          2020.2418032786886
                                                        ],
                                                        "value": 2020.2418032786886
                                                      },
                                                      "subclade_membership": {
                                                        "value": "20B"
                                                      }
                                                    }
                                                  }
                                                ],
                                                "name": "NODE_0002682",
                                                "node_attrs": {
                                                  "clade_membership": {
                                                    "value": "20B"
                                                  },
                                                  "div": 9,
                                                  "custom_location": {
                                                    "confidence": {
                                                      "Europe": 0.0043196134920754515,
                                                      "North America": 0.002577950128726002,
                                                      "South America": 0.9920733328576528
                                                    },
                                                    "entropy": 0.054924326782260224,
                                                    "value": "South America"
                                                  },
                                                  "num_date": {
                                                    "confidence": [
                                                      2020.2039548770176,
                                                      2020.2382036135275
                                                    ],
                                                    "value": 2020.223404990087
                                                  },
                                                  "subclade_membership": {
                                                    "value": "20B"
                                                  }
                                                }
                                              }
                                            ],
                                            "name": "NODE_0002681",
                                            "node_attrs": {
                                              "clade_membership": {
                                                "value": "20B"
                                              },
                                              "div": 8,
                                              "custom_location": {
                                                "confidence": {
                                                  "Asia": 0.002079434881568991,
                                                  "Europe": 0.022686078464942534,
                                                  "North America": 0.05208145357258453,
                                                  "South America": 0.9217314115530674
                                                },
                                                "entropy": 0.33808786449834777,
                                                "value": "South America"
                                              },
                                              "num_date": {
                                                "confidence": [
                                                  2020.1789144551378,
                                                  2020.2328266470822
                                                ],
                                                "value": 2020.2065039061956
                                              },
                                              "subclade_membership": {
                                                "value": "20B"
                                              }
                                            }
                                          },
                                          {
                                            "branch_attrs": {
                                              "mutations": {}
                                            },
                                            "children": [
                                              {
                                                "branch_attrs": {
                                                  "mutations": {}
                                                },
                                                "children": [
                                                  {
                                                    "branch_attrs": {
                                                      "mutations": {}
                                                    },
                                                    "children": [
                                                      {
                                                        "branch_attrs": {
                                                          "mutations": {}
                                                        },
                                                        "name": "Bolivia/26954/2020",
                                                        "node_attrs": {
                                                          "author": {
                                                            "author": "Paola Resende et al",
                                                            "value": "Paola Resende et al B"
                                                          },
                                                          "clade_membership": {
                                                            "value": "20B"
                                                          },
                                                          "country": {
                                                            "value": "Bolivia"
                                                          },
                                                          "div": 7,
                                                          "division": {
                                                            "value": "Oruro"
                                                          },
                                                          "division_exposure": {
                                                            "value": "Oruro"
                                                          },
                                                          "gisaid_epi_isl": {
                                                            "value": "EPI_ISL_837572"
                                                          },
                                                          "host": {
                                                            "value": "Human"
                                                          },
                                                          "custom_location": {
                                                            "confidence": {
                                                              "South America": 0.9999999999999999
                                                            },
                                                            "entropy": -9.99866855976916e-13,
                                                            "value": "South America"
                                                          },
                                                          "num_date": {
                                                            "confidence": [
                                                              2020.1926229508197,
                                                              2020.1926229508197
                                                            ],
                                                            "value": 2020.1926229508197
                                                          },
                                                          "originating_lab": {
                                                            "value": "Centro Nacional de Enfermedades Tropicales (CENETROP)"
                                                          },
                                                          "pangolin_lineage": {
                                                            "value": "B.1.1.29"
                                                          },
                                                          "recency": {
                                                            "value": "Older"
                                                          },
                                                          "region": {
                                                            "value": "South America"
                                                          },
                                                          "region_exposure": {
                                                            "value": "South America"
                                                          },
                                                          "subclade_membership": {
                                                            "value": "20B"
                                                          },
                                                          "submitting_lab": {
                                                            "value": "Laboratory of Respiratory Viruses and Measles, Oswaldo Cruz Institute, FIOCRUZ"
                                                          },
                                                          "url": "https://www.gisaid.org"
                                                        }
                                                      },
                                                      {
                                                        "branch_attrs": {
                                                          "labels": {
                                                            "aa": "S: L18F"
                                                          },
                                                          "mutations": {
                                                            "S": [
                                                              "L18F"
                                                            ],
                                                            "nuc": [
                                                              "A2653G",
                                                              "A11983G",
                                                              "C21614T"
                                                            ]
                                                          }
                                                        },
                                                        "children": [
                                                          {
                                                            "branch_attrs": {
                                                              "labels": {
                                                                "aa": "ORF1a: V2052L, Q2563H"
                                                              },
                                                              "mutations": {
                                                                "ORF1a": [
                                                                  "V2052L",
                                                                  "Q2563H"
                                                                ],
                                                                "nuc": [
                                                                  "G6419T",
                                                                  "G7954T",
                                                                  "G13459T"
                                                                ]
                                                              }
                                                            },
                                                            "name": "Colombia/GVI-133304/2020",
                                                            "node_attrs": {

                                                              "author": {
                                                                "author": "Luz Helena Pati\u00f1o et al",
                                                                "value": "Luz Helena Pati\u00f1o et al"
                                                              },
                                                              "clade_membership": {
                                                                "value": "20B"
                                                              },
                                                              "country": {
                                                                "value": "Colombia"
                                                              },
                                                              "div": 13,
                                                              "division": {
                                                                "value": "Norte de Santander"
                                                              },
                                                              "division_exposure": {
                                                                "value": "Norte de Santander"
                                                              },
                                                              "gisaid_epi_isl": {
                                                                "value": "EPI_ISL_941986"
                                                              },
                                                              "host": {
                                                                "value": "Human"
                                                              },
                                                              "custom_location": {
                                                                "confidence": {
                                                                  "South America": 1.0
                                                                },
                                                                "entropy": -1.000088900581841e-12,
                                                                "value": "South America"
                                                              },
                                                              "location": {
                                                                "value": "Cucuta"
                                                              },
                                                              "num_date": {
                                                                "confidence": [
                                                                  2020.4084699453551,
                                                                  2020.4084699453551
                                                                ],
                                                                "value": 2020.4084699453551
                                                              },
                                                              "originating_lab": {
                                                                "value": "Instituto Nacional de Salud, Bogot\u00e1, Colombia"
                                                              },
                                                              "pangolin_lineage": {
                                                                "value": "B.1.1.29"
                                                              },
                                                              "recency": {
                                                                "value": "One month ago"
                                                              },
                                                              "region": {
                                                                "value": "South America"
                                                              },
                                                              "region_exposure": {
                                                                "value": "South America"
                                                              },

                                                              "subclade_membership": {
                                                                "value": "20B"
                                                              },
                                                              "submitting_lab": {
                                                                "value": "Centro de Investigaciones en Microbiolog\u00eda y Biotecnolog\u00eda-UR (CIMBIUR), Facultad de Ciencias Naturales, Universidad del Rosario, Bogot\u00e1, Colombia Instituto Nacional de Salud, Bogot\u00e1, Colombia Icahn School of Medicine at Mount Sinai, New York, USA"
                                                              },
                                                              "url": "https://www.gisaid.org"
                                                            }
                                                          },
                                                          {
                                                            "branch_attrs": {
                                                              "mutations": {}
                                                            },
                                                            "children": [
                                                              {
                                                                "branch_attrs": {
                                                                  "labels": {
                                                                    "aa": "N: A155V; ORF1a: E658G, K837R, S1978F, T2846I, T4217I; ORF1b: T1555I, A2268V; ORF7b: H37N"
                                                                  },
                                                                  "mutations": {
                                                                    "N": [
                                                                      "A155V"
                                                                    ],
                                                                    "ORF1a": [
                                                                      "E658G",
                                                                      "K837R",
                                                                      "S1978F",
                                                                      "T2846I",
                                                                      "T4217I"
                                                                    ],
                                                                    "ORF1b": [
                                                                      "T1555I",
                                                                      "A2268V"
                                                                    ],
                                                                    "ORF7b": [
                                                                      "H37N"
                                                                    ],
                                                                    "nuc": [
                                                                      "A2238G",
                                                                      "A2775G",
                                                                      "C6198T",
                                                                      "C8802T",
                                                                      "C12915T",
                                                                      "C13051T",
                                                                      "C18131T",
                                                                      "C20270T",
                                                                      "C25611T",
                                                                      "C27864A",
                                                                      "C28737T",
                                                                      "C29741T"
                                                                    ]
                                                                  }
                                                                },
                                                                "name": "Colombia/BOY-INS-VG-129/2020",
                                                                "node_attrs": {

                                                                  "author": {
                                                                    "author": "Katherine Laiton-Donato et al",
                                                                    "value": "Katherine Laiton-Donato et al B"
                                                                  },
                                                                  "clade_membership": {
                                                                    "value": "20B"
                                                                  },
                                                                  "country": {
                                                                    "value": "Colombia"
                                                                  },
                                                                  "div": 22,
                                                                  "division": {
                                                                    "value": "Boyaca"
                                                                  },
                                                                  "division_exposure": {
                                                                    "value": "Boyaca"
                                                                  },
                                                                  "gisaid_epi_isl": {
                                                                    "value": "EPI_ISL_1017701"
                                                                  },
                                                                  "host": {
                                                                    "value": "Human"
                                                                  },
                                                                  "custom_location": {
                                                                    "confidence": {
                                                                      "South America": 1.0
                                                                    },
                                                                    "entropy": -1.000088900581841e-12,
                                                                    "value": "South America"
                                                                  },
                                                                  "num_date": {
                                                                    "confidence": [
                                                                      2020.9849726775956,
                                                                      2020.9849726775956
                                                                    ],
                                                                    "value": 2020.9849726775956
                                                                  },
                                                                  "originating_lab": {
                                                                    "value": "Laboratorio de Salud P\u00fablica de Boyac\u00e1"
                                                                  },
                                                                  "pangolin_lineage": {
                                                                    "value": "B.1.1.29"
                                                                  },
                                                                  "recency": {
                                                                    "value": "One month ago"
                                                                  },
                                                                  "region": {
                                                                    "value": "South America"
                                                                  },
                                                                  "region_exposure": {
                                                                    "value": "South America"
                                                                  },

                                                                  "subclade_membership": {
                                                                    "value": "20B"
                                                                  },
                                                                  "submitting_lab": {
                                                                    "value": "Instituto Nacional de Salud- Direcci\u00f3n de Investigaci\u00f3n en Salud P\u00fablica"
                                                                  },
                                                                  "url": "https://www.gisaid.org"
                                                                }
                                                              },
                                                              {
                                                                "branch_attrs": {
                                                                  "labels": {
                                                                    "aa": "ORF1a: V3718F; ORF3a: T223I; S: D138H, P812S"
                                                                  },
                                                                  "mutations": {
                                                                    "ORF1a": [
                                                                      "V3718F"
                                                                    ],
                                                                    "ORF3a": [
                                                                      "T223I"
                                                                    ],
                                                                    "S": [
                                                                      "D138H",
                                                                      "P812S"
                                                                    ],
                                                                    "nuc": [
                                                                      "G11417T",
                                                                      "G21974C",
                                                                      "C23996T",
                                                                      "A25315G",
                                                                      "C26060T"
                                                                    ]
                                                                  }
                                                                },
                                                                "children": [
                                                                  {
                                                                    "branch_attrs": {
                                                                      "labels": {
                                                                        "aa": "ORF1a: A656V, P1921S; ORF1b: V2178I"
                                                                      },
                                                                      "mutations": {
                                                                        "ORF1a": [
                                                                          "A656V",
                                                                          "P1921S"
                                                                        ],
                                                                        "ORF1b": [
                                                                          "V2178I"
                                                                        ],
                                                                        "nuc": [
                                                                          "C2232T",
                                                                          "C6026T",
                                                                          "C7765T",
                                                                          "G7936T",
                                                                          "G19999A",
                                                                          "C26789T"
                                                                        ]
                                                                      }
                                                                    },
                                                                    "name": "Colombia/BOG-INS-VG-266/2021",
                                                                    "node_attrs": {

                                                                      "author": {
                                                                        "author": "Katherine Laiton-Donato et al",
                                                                        "value": "Katherine Laiton-Donato et al B"
                                                                      },
                                                                      "clade_membership": {
                                                                        "value": "20B"
                                                                      },
                                                                      "country": {
                                                                        "value": "Colombia"
                                                                      },
                                                                      "div": 21,
                                                                      "division": {
                                                                        "value": "Bogota"
                                                                      },
                                                                      "division_exposure": {
                                                                        "value": "Bogota"
                                                                      },
                                                                      "gisaid_epi_isl": {
                                                                        "value": "EPI_ISL_845641"
                                                                      },
                                                                      "host": {
                                                                        "value": "Human"
                                                                      },
                                                                      "custom_location": {
                                                                        "confidence": {
                                                                          "South America": 0.9999999999999999
                                                                        },
                                                                        "entropy": -9.99866855976916e-13,
                                                                        "value": "South America"
                                                                      },
                                                                      "num_date": {
                                                                        "confidence": [
                                                                          2021.0013698630137,
                                                                          2021.0013698630137
                                                                        ],
                                                                        "value": 2021.0013698630137
                                                                      },
                                                                      "originating_lab": {
                                                                        "value": "Laboratorio de Salud P\u00fablica - Secretar\u00eda Distrital de Salud"
                                                                      },
                                                                      "pangolin_lineage": {
                                                                        "value": "B.1.1.29"
                                                                      },
                                                                      "recency": {
                                                                        "value": "Older"
                                                                      },
                                                                      "region": {
                                                                        "value": "South America"
                                                                      },
                                                                      "region_exposure": {
                                                                        "value": "South America"
                                                                      },

                                                                      "subclade_membership": {
                                                                        "value": "20B"
                                                                      },
                                                                      "submitting_lab": {
                                                                        "value": "Instituto Nacional de Salud - Direcci\u00f3n de Investigaci\u00f3n en Salud P\u00fablica"
                                                                      },
                                                                      "url": "https://www.gisaid.org"
                                                                    }
                                                                  },
                                                                  {
                                                                    "branch_attrs": {
                                                                      "labels": {
                                                                        "aa": "ORF1a: H2092Y; ORF1b: M2269I"
                                                                      },
                                                                      "mutations": {
                                                                        "ORF1a": [
                                                                          "H2092Y"
                                                                        ],
                                                                        "ORF1b": [
                                                                          "M2269I"
                                                                        ],
                                                                        "nuc": [
                                                                          "C6539T",
                                                                          "G20274T"
                                                                        ]
                                                                      }
                                                                    },
                                                                    "children": [
                                                                      {
                                                                        "branch_attrs": {
                                                                          "labels": {
                                                                            "aa": "N: E31G; ORF1a: K798N; ORF9b: N28D"
                                                                          },
                                                                          "mutations": {
                                                                            "N": [
                                                                              "E31G"
                                                                            ],
                                                                            "ORF1a": [
                                                                              "K798N"
                                                                            ],
                                                                            "ORF9b": [
                                                                              "N28D"
                                                                            ],
                                                                            "nuc": [
                                                                              "G2659T",
                                                                              "A28365G"
                                                                            ]
                                                                          }
                                                                        },
                                                                        "name": "Colombia/ARA-INS-VG-518/2021",
                                                                        "node_attrs": {

                                                                          "author": {
                                                                            "author": "Katherine Laiton-Donato et al",
                                                                            "value": "Katherine Laiton-Donato et al B"
                                                                          },
                                                                          "clade_membership": {
                                                                            "value": "20B"
                                                                          },
                                                                          "country": {
                                                                            "value": "Colombia"
                                                                          },
                                                                          "div": 19,
                                                                          "division": {
                                                                            "value": "Arauca"
                                                                          },
                                                                          "division_exposure": {
                                                                            "value": "Arauca"
                                                                          },
                                                                          "gisaid_epi_isl": {
                                                                            "value": "EPI_ISL_956300"
                                                                          },
                                                                          "host": {
                                                                            "value": "Human"
                                                                          },
                                                                          "custom_location": {
                                                                            "confidence": {
                                                                              "South America": 1.0
                                                                            },
                                                                            "entropy": -1.000088900581841e-12,
                                                                            "value": "South America"
                                                                          },
                                                                          "num_date": {
                                                                            "confidence": [
                                                                              2021.0150684931507,
                                                                              2021.0150684931507
                                                                            ],
                                                                            "value": 2021.0150684931507
                                                                          },
                                                                          "originating_lab": {
                                                                            "value": "Laboratorio de salud publica Arauca"
                                                                          },
                                                                          "pangolin_lineage": {
                                                                            "value": "B.1.1.29"
                                                                          },
                                                                          "recency": {
                                                                            "value": "One month ago"
                                                                          },
                                                                          "region": {
                                                                            "value": "South America"
                                                                          },
                                                                          "region_exposure": {
                                                                            "value": "South America"
                                                                          },

                                                                          "subclade_membership": {
                                                                            "value": "20B"
                                                                          },
                                                                          "submitting_lab": {
                                                                            "value": "Instituto Nacional de Salud- Direcci\u00f3n de Investigaci\u00f3n en Salud P\u00fablica"
                                                                          },
                                                                          "url": "https://www.gisaid.org"
                                                                        }
                                                                      },
                                                                      {
                                                                        "branch_attrs": {
                                                                          "labels": {
                                                                            "aa": "ORF1a: A1352V"
                                                                          },
                                                                          "mutations": {
                                                                            "ORF1a": [
                                                                              "A1352V"
                                                                            ],
                                                                            "nuc": [
                                                                              "C4320T"
                                                                            ]
                                                                          }
                                                                        },
                                                                        "children": [
                                                                          {
                                                                            "branch_attrs": {
                                                                              "mutations": {}
                                                                            },
                                                                            "name": "Peru/LIM-UPCH-0296/2020",
                                                                            "node_attrs": {

                                                                              "author": {
                                                                                "author": "Pablo Tsukayama et al",
                                                                                "value": "Pablo Tsukayama et al"
                                                                              },
                                                                              "clade_membership": {
                                                                                "value": "20B"
                                                                              },
                                                                              "country": {
                                                                                "value": "Peru"
                                                                              },
                                                                              "div": 18,
                                                                              "division": {
                                                                                "value": "Lima"
                                                                              },
                                                                              "division_exposure": {
                                                                                "value": "Lima"
                                                                              },
                                                                              "gisaid_epi_isl": {
                                                                                "value": "EPI_ISL_812457"
                                                                              },
                                                                              "host": {
                                                                                "value": "Human"
                                                                              },
                                                                              "custom_location": {
                                                                                "confidence": {
                                                                                  "South America": 0.9999999999999999
                                                                                },
                                                                                "entropy": -9.99866855976916e-13,
                                                                                "value": "South America"
                                                                              },
                                                                              "num_date": {
                                                                                "confidence": [
                                                                                  2020.9439890710382,
                                                                                  2020.9439890710382
                                                                                ],
                                                                                "value": 2020.9439890710382
                                                                              },
                                                                              "originating_lab": {
                                                                                "value": "Laboratorio de Referencia Nacional de Virus Respiratorios, Instituto Nacional de Salud Peru"
                                                                              },
                                                                              "pangolin_lineage": {
                                                                                "value": "B.1.1.74"
                                                                              },
                                                                              "recency": {
                                                                                "value": "Older"
                                                                              },
                                                                              "region": {
                                                                                "value": "South America"
                                                                              },
                                                                              "region_exposure": {
                                                                                "value": "South America"
                                                                              },

                                                                              "subclade_membership": {
                                                                                "value": "20B"
                                                                              },
                                                                              "submitting_lab": {
                                                                                "value": "Laboratorio de Gen\u00f3mica Microbiana, Universidad Peruana Cayetano Heredia"
                                                                              },
                                                                              "url": "https://www.gisaid.org"
                                                                            }
                                                                          },
                                                                          {
                                                                            "branch_attrs": {
                                                                              "mutations": {}
                                                                            },
                                                                            "name": "Peru/LIM-UPCH-0306/2020",
                                                                            "node_attrs": {

                                                                              "author": {
                                                                                "author": "Pablo Tsukayama et al",
                                                                                "value": "Pablo Tsukayama et al"
                                                                              },
                                                                              "clade_membership": {
                                                                                "value": "20B"
                                                                              },
                                                                              "country": {
                                                                                "value": "Peru"
                                                                              },
                                                                              "div": 18,
                                                                              "division": {
                                                                                "value": "Lima"
                                                                              },
                                                                              "division_exposure": {
                                                                                "value": "Lima"
                                                                              },
                                                                              "gisaid_epi_isl": {
                                                                                "value": "EPI_ISL_812467"
                                                                              },
                                                                              "host": {
                                                                                "value": "Human"
                                                                              },
                                                                              "custom_location": {
                                                                                "confidence": {
                                                                                  "South America": 0.9999999999999999
                                                                                },
                                                                                "entropy": -9.99866855976916e-13,
                                                                                "value": "South America"
                                                                              },
                                                                              "num_date": {
                                                                                "confidence": [
                                                                                  2020.9439890710382,
                                                                                  2020.9439890710382
                                                                                ],
                                                                                "value": 2020.9439890710382
                                                                              },
                                                                              "originating_lab": {
                                                                                "value": "Laboratorio de Referencia Nacional de Virus Respiratorios, Instituto Nacional de Salud Peru"
                                                                              },
                                                                              "pangolin_lineage": {
                                                                                "value": "B.1.1.74"
                                                                              },
                                                                              "recency": {
                                                                                "value": "Older"
                                                                              },
                                                                              "region": {
                                                                                "value": "South America"
                                                                              },
                                                                              "region_exposure": {
                                                                                "value": "South America"
                                                                              },

                                                                              "subclade_membership": {
                                                                                "value": "20B"
                                                                              },
                                                                              "submitting_lab": {
                                                                                "value": "Laboratorio de Gen\u00f3mica Microbiana, Universidad Peruana Cayetano Heredia"
                                                                              },
                                                                              "url": "https://www.gisaid.org"
                                                                            }
                                                                          }
                                                                        ],
                                                                        "name": "NODE_0002477",
                                                                        "node_attrs": {
                                                                          "clade_membership": {
                                                                            "value": "20B"
                                                                          },
                                                                          "div": 18,
                                                                          "custom_location": {
                                                                            "confidence": {
                                                                              "Europe": 0.0012037792496460995,
                                                                              "South America": 0.9982074858800626
                                                                            },
                                                                            "entropy": 0.015047282822230706,
                                                                            "value": "South America"
                                                                          },
                                                                          "num_date": {
                                                                            "confidence": [
                                                                              2020.9112753397478,
                                                                              2020.9439890710382
                                                                            ],
                                                                            "value": 2020.9439890710382
                                                                          },
                                                                          "subclade_membership": {
                                                                            "value": "20B"
                                                                          }
                                                                        }
                                                                      }
                                                                    ],
                                                                    "name": "NODE_0002476",
                                                                    "node_attrs": {
                                                                      "clade_membership": {
                                                                        "value": "20B"
                                                                      },
                                                                      "div": 17,
                                                                      "custom_location": {
                                                                        "confidence": {
                                                                          "Europe": 0.0013183074573579546,
                                                                          "South America": 0.9980503934531517
                                                                        },
                                                                        "entropy": 0.01618128889794747,
                                                                        "value": "South America"
                                                                      },
                                                                      "num_date": {
                                                                        "confidence": [
                                                                          2020.7572723411147,
                                                                          2020.9364202431134
                                                                        ],
                                                                        "value": 2020.8968117005902
                                                                      },
                                                                      "subclade_membership": {
                                                                        "value": "20B"
                                                                      }
                                                                    }
                                                                  }
                                                                ],
                                                                "name": "NODE_0002475",
                                                                "node_attrs": {
                                                                  "clade_membership": {
                                                                    "value": "20B"
                                                                  },
                                                                  "div": 15,
                                                                  "custom_location": {
                                                                    "confidence": {
                                                                      "Europe": 0.001329116253924364,
                                                                      "South America": 0.9980362747583346
                                                                    },
                                                                    "entropy": 0.016281412620137572,
                                                                    "value": "South America"
                                                                  },
                                                                  "num_date": {
                                                                    "confidence": [
                                                                      2020.4598890475663,
                                                                      2020.8796421578431
                                                                    ],
                                                                    "value": 2020.7781924722126
                                                                  },
                                                                  "subclade_membership": {
                                                                    "value": "20B"
                                                                  }
                                                                }
                                                              }
                                                            ],
                                                            "name": "NODE_0002832",
                                                            "node_attrs": {
                                                              "clade_membership": {
                                                                "value": "20B"
                                                              },
                                                              "div": 10,
                                                              "custom_location": {
                                                                "confidence": {
                                                                  "Europe": 0.0013309811195677144,
                                                                  "South America": 0.9980339277158025
                                                                },
                                                                "entropy": 0.01629789937011647,
                                                                "value": "South America"
                                                              },
                                                              "num_date": {
                                                                "confidence": [
                                                                  2020.2315227403483,
                                                                  2020.5954712583457
                                                                ],
                                                                "value": 2020.391201953849
                                                              },
                                                              "subclade_membership": {
                                                                "value": "20B"
                                                              }
                                                            }
                                                          }
                                                        ],
                                                        "name": "NODE_0002473",
                                                        "node_attrs": {
                                                          "clade_membership": {
                                                            "value": "20B"
                                                          },
                                                          "div": 10,
                                                          "custom_location": {
                                                            "confidence": {
                                                              "Europe": 0.0013404672708061357,
                                                              "South America": 0.998021908145429
                                                            },
                                                            "entropy": 0.01638241948212467,
                                                            "value": "South America"
                                                          },
                                                          "num_date": {
                                                            "confidence": [
                                                              2020.2488279350068,
                                                              2020.395620085782
                                                            ],
                                                            "value": 2020.3393590768885
                                                          },
                                                          "subclade_membership": {
                                                            "value": "20B"
                                                          }
                                                        }
                                                      }
                                                    ],
                                                    "name": "NODE_0002829",
                                                    "node_attrs": {
                                                      "clade_membership": {
                                                        "value": "20B"
                                                      },
                                                      "div": 7,
                                                      "custom_location": {
                                                        "confidence": {
                                                          "Europe": 0.001441716143044042,
                                                          "South America": 0.997890043201564
                                                        },
                                                        "entropy": 0.017310822025925182,
                                                        "value": "South America"
                                                      },
                                                      "num_date": {
                                                        "confidence": [
                                                          2020.1825895695597,
                                                          2020.1926229508197
                                                        ],
                                                        "value": 2020.1926229508197
                                                      },
                                                      "subclade_membership": {
                                                        "value": "20B"
                                                      }
                                                    }
                                                  },
                                                  {
                                                    "branch_attrs": {
                                                      "mutations": {}
                                                    },
                                                    "children": [
                                                      {
                                                        "branch_attrs": {
                                                          "mutations": {}
                                                        },
                                                        "children": [
                                                          {
                                                            "branch_attrs": {
                                                              "mutations": {}
                                                            },
                                                            "children": [
                                                              {
                                                                "branch_attrs": {
                                                                  "labels": {
                                                                    "aa": "ORF1a: T1840I"
                                                                  },
                                                                  "mutations": {
                                                                    "ORF1a": [
                                                                      "T1840I"
                                                                    ],
                                                                    "nuc": [
                                                                      "C5784T",
                                                                      "C13923T",
                                                                      "C14571T",
                                                                      "A16128G"
                                                                    ]
                                                                  }
                                                                },
                                                                "children": [
                                                                  {
                                                                    "branch_attrs": {
                                                                      "mutations": {}
                                                                    },
                                                                    "name": "Brazil/PB-16521/2020",
                                                                    "node_attrs": {
                                                                      "author": {
                                                                        "author": "Paola Resende et al",
                                                                        "value": "Paola Resende et al B"
                                                                      },
                                                                      "clade_membership": {
                                                                        "value": "20B"
                                                                      },
                                                                      "country": {
                                                                        "value": "Brazil"
                                                                      },
                                                                      "div": 11,
                                                                      "division": {
                                                                        "value": "Paraiba"
                                                                      },
                                                                      "division_exposure": {
                                                                        "value": "Paraiba"
                                                                      },
                                                                      "gisaid_epi_isl": {
                                                                        "value": "EPI_ISL_792563"
                                                                      },
                                                                      "host": {
                                                                        "value": "Human"
                                                                      },
                                                                      "custom_location": {
                                                                        "confidence": {
                                                                          "Brazil": 1.0
                                                                        },
                                                                        "entropy": -1.000088900581841e-12,
                                                                        "value": "Brazil"
                                                                      },
                                                                      "location": {
                                                                        "value": "Cabedelo"
                                                                      },
                                                                      "num_date": {
                                                                        "confidence": [
                                                                          2020.3975409836066,
                                                                          2020.3975409836066
                                                                        ],
                                                                        "value": 2020.3975409836066
                                                                      },
                                                                      "originating_lab": {
                                                                        "value": "LACEN-PB"
                                                                      },
                                                                      "pangolin_lineage": {
                                                                        "value": "B.1.1.29"
                                                                      },
                                                                      "recency": {
                                                                        "value": "Older"
                                                                      },
                                                                      "region": {
                                                                        "value": "South America"
                                                                      },
                                                                      "region_exposure": {
                                                                        "value": "South America"
                                                                      },
                                                                      "subclade_membership": {
                                                                        "value": "20B"
                                                                      },
                                                                      "submitting_lab": {
                                                                        "value": "Laboratory of Respiratory Viruses and Measles, Oswaldo Cruz Institute, FIOCRUZ"
                                                                      },
                                                                      "url": "https://www.gisaid.org"
                                                                    }
                                                                  },
                                                                  {
                                                                    "branch_attrs": {
                                                                      "mutations": {}
                                                                    },
                                                                    "name": "Brazil/PB-16522/2020",
                                                                    "node_attrs": {
                                                                      "author": {
                                                                        "author": "Paola Resende et al",
                                                                        "value": "Paola Resende et al B"
                                                                      },
                                                                      "clade_membership": {
                                                                        "value": "20B"
                                                                      },
                                                                      "country": {
                                                                        "value": "Brazil"
                                                                      },
                                                                      "div": 11,
                                                                      "division": {
                                                                        "value": "Paraiba"
                                                                      },
                                                                      "division_exposure": {
                                                                        "value": "Paraiba"
                                                                      },
                                                                      "gisaid_epi_isl": {
                                                                        "value": "EPI_ISL_792564"
                                                                      },
                                                                      "host": {
                                                                        "value": "Human"
                                                                      },
                                                                      "custom_location": {
                                                                        "confidence": {
                                                                          "Brazil": 1.0
                                                                        },
                                                                        "entropy": -1.000088900581841e-12,
                                                                        "value": "Brazil"
                                                                      },
                                                                      "location": {
                                                                        "value": "Santa Rita"
                                                                      },
                                                                      "num_date": {
                                                                        "confidence": [
                                                                          2020.3975409836066,
                                                                          2020.3975409836066
                                                                        ],
                                                                        "value": 2020.3975409836066
                                                                      },
                                                                      "originating_lab": {
                                                                        "value": "LACEN-PB"
                                                                      },
                                                                      "pangolin_lineage": {
                                                                        "value": "B.1.1.29"
                                                                      },
                                                                      "recency": {
                                                                        "value": "Older"
                                                                      },
                                                                      "region": {
                                                                        "value": "South America"
                                                                      },
                                                                      "region_exposure": {
                                                                        "value": "South America"
                                                                      },
                                                                      "subclade_membership": {
                                                                        "value": "20B"
                                                                      },
                                                                      "submitting_lab": {
                                                                        "value": "Laboratory of Respiratory Viruses and Measles, Oswaldo Cruz Institute, FIOCRUZ"
                                                                      },
                                                                      "url": "https://www.gisaid.org"
                                                                    }
                                                                  }
                                                                ],
                                                                "name": "NODE_0002730",
                                                                "node_attrs": {
                                                                  "clade_membership": {
                                                                    "value": "20B"
                                                                  },
                                                                  "div": 11,
                                                                  "custom_location": {
                                                                    "confidence": {
                                                                      "Brazil": 0.9605370080530321,
                                                                      "Rio Grande do Sul": 0.0015144963388397106,
                                                                      "South America": 0.03684600939443171
                                                                    },
                                                                    "entropy": 0.1783264450136947,
                                                                    "value": "Brazil"
                                                                  },
                                                                  "num_date": {
                                                                    "confidence": [
                                                                      2020.3641988400223,
                                                                      2020.3975409836066
                                                                    ],
                                                                    "value": 2020.3975409836066
                                                                  },
                                                                  "subclade_membership": {
                                                                    "value": "20B"
                                                                  }
                                                                }
                                                              },
                                                              {
                                                                "branch_attrs": {
                                                                  "labels": {
                                                                    "aa": "ORF1a: K1817N; S: Q675H"
                                                                  },
                                                                  "mutations": {
                                                                    "ORF1a": [
                                                                      "K1817N"
                                                                    ],
                                                                    "S": [
                                                                      "Q675H"
                                                                    ],
                                                                    "nuc": [
                                                                      "C745T",
                                                                      "G5716T",
                                                                      "C7564T",
                                                                      "C19554T",
                                                                      "C19593T",
                                                                      "G22225T",
                                                                      "C22388T",
                                                                      "C22432T",
                                                                      "T23569C",
                                                                      "G23587T",
                                                                      "C28657T",
                                                                      "G29736A"
                                                                    ]
                                                                  }
                                                                },
                                                                "children": [
                                                                  {
                                                                    "branch_attrs": {
                                                                      "labels": {
                                                                        "aa": "ORF1a: P885L; ORF8: E19*"
                                                                      },
                                                                      "mutations": {
                                                                        "ORF1a": [
                                                                          "P885L"
                                                                        ],
                                                                        "ORF8": [
                                                                          "E19*"
                                                                        ],
                                                                        "nuc": [
                                                                          "C2919T",
                                                                          "G27948T"
                                                                        ]
                                                                      }
                                                                    },
                                                                    "name": "Peru/LIM-UPCH-0320/2020",
                                                                    "node_attrs": {

                                                                      "author": {
                                                                        "author": "Pablo Tsukayama et al",
                                                                        "value": "Pablo Tsukayama et al"
                                                                      },
                                                                      "clade_membership": {
                                                                        "value": "20B"
                                                                      },
                                                                      "country": {
                                                                        "value": "Peru"
                                                                      },
                                                                      "div": 21,
                                                                      "division": {
                                                                        "value": "Lima"
                                                                      },
                                                                      "division_exposure": {
                                                                        "value": "Lima"
                                                                      },
                                                                      "gisaid_epi_isl": {
                                                                        "value": "EPI_ISL_812477"
                                                                      },
                                                                      "host": {
                                                                        "value": "Human"
                                                                      },
                                                                      "custom_location": {
                                                                        "confidence": {
                                                                          "South America": 1.0
                                                                        },
                                                                        "entropy": -1.000088900581841e-12,
                                                                        "value": "South America"
                                                                      },
                                                                      "num_date": {
                                                                        "confidence": [
                                                                          2020.9439890710382,
                                                                          2020.9439890710382
                                                                        ],
                                                                        "value": 2020.9439890710382
                                                                      },
                                                                      "originating_lab": {
                                                                        "value": "Laboratorio de Referencia Nacional de Virus Respiratorios, Instituto Nacional de Salud Peru"
                                                                      },
                                                                      "pangolin_lineage": {
                                                                        "value": "B.1.1.279"
                                                                      },
                                                                      "recency": {
                                                                        "value": "Older"
                                                                      },
                                                                      "region": {
                                                                        "value": "South America"
                                                                      },
                                                                      "region_exposure": {
                                                                        "value": "South America"
                                                                      },

                                                                      "subclade_membership": {
                                                                        "value": "20B"
                                                                      },
                                                                      "submitting_lab": {
                                                                        "value": "Laboratorio de Gen\u00f3mica Microbiana, Universidad Peruana Cayetano Heredia"
                                                                      },
                                                                      "url": "https://www.gisaid.org"
                                                                    }
                                                                  },
                                                                  {
                                                                    "branch_attrs": {
                                                                      "labels": {
                                                                        "aa": "ORF1a: H110Y, S1272I"
                                                                      },
                                                                      "mutations": {
                                                                        "ORF1a": [
                                                                          "H110Y",
                                                                          "S1272I"
                                                                        ],
                                                                        "nuc": [
                                                                          "C593T",
                                                                          "G4080T"
                                                                        ]
                                                                      }
                                                                    },
                                                                    "children": [
                                                                      {
                                                                        "branch_attrs": {
                                                                          "mutations": {}
                                                                        },
                                                                        "name": "Peru/LIM-UPCH-0364/2020",
                                                                        "node_attrs": {

                                                                          "author": {
                                                                            "author": "Pablo Tsukayama et al",
                                                                            "value": "Pablo Tsukayama et al"
                                                                          },
                                                                          "clade_membership": {
                                                                            "value": "20B"
                                                                          },
                                                                          "country": {
                                                                            "value": "Peru"
                                                                          },
                                                                          "div": 21,
                                                                          "division": {
                                                                            "value": "Lima"
                                                                          },
                                                                          "division_exposure": {
                                                                            "value": "Lima"
                                                                          },
                                                                          "gisaid_epi_isl": {
                                                                            "value": "EPI_ISL_812512"
                                                                          },
                                                                          "host": {
                                                                            "value": "Human"
                                                                          },
                                                                          "custom_location": {
                                                                            "confidence": {
                                                                              "South America": 1.0
                                                                            },
                                                                            "entropy": -1.000088900581841e-12,
                                                                            "value": "South America"
                                                                          },
                                                                          "num_date": {
                                                                            "confidence": [
                                                                              2020.9439890710382,
                                                                              2020.9439890710382
                                                                            ],
                                                                            "value": 2020.9439890710382
                                                                          },
                                                                          "originating_lab": {
                                                                            "value": "Laboratorio de Referencia Nacional de Virus Respiratorios, Instituto Nacional de Salud Peru"
                                                                          },
                                                                          "pangolin_lineage": {
                                                                            "value": "B.1.1.279"
                                                                          },
                                                                          "recency": {
                                                                            "value": "Older"
                                                                          },
                                                                          "region": {
                                                                            "value": "South America"
                                                                          },
                                                                          "region_exposure": {
                                                                            "value": "South America"
                                                                          },

                                                                          "subclade_membership": {
                                                                            "value": "20B"
                                                                          },
                                                                          "submitting_lab": {
                                                                            "value": "Laboratorio de Gen\u00f3mica Microbiana, Universidad Peruana Cayetano Heredia"
                                                                          },
                                                                          "url": "https://www.gisaid.org"
                                                                        }
                                                                      },
                                                                      {
                                                                        "branch_attrs": {
                                                                          "mutations": {}
                                                                        },
                                                                        "name": "Peru/LIM-UPCH-0365/2020",
                                                                        "node_attrs": {

                                                                          "author": {
                                                                            "author": "Pablo Tsukayama et al",
                                                                            "value": "Pablo Tsukayama et al"
                                                                          },
                                                                          "clade_membership": {
                                                                            "value": "20B"
                                                                          },
                                                                          "country": {
                                                                            "value": "Peru"
                                                                          },
                                                                          "div": 21,
                                                                          "division": {
                                                                            "value": "Lima"
                                                                          },
                                                                          "division_exposure": {
                                                                            "value": "Lima"
                                                                          },
                                                                          "gisaid_epi_isl": {
                                                                            "value": "EPI_ISL_812513"
                                                                          },
                                                                          "host": {
                                                                            "value": "Human"
                                                                          },
                                                                          "custom_location": {
                                                                            "confidence": {
                                                                              "South America": 1.0
                                                                            },
                                                                            "entropy": -1.000088900581841e-12,
                                                                            "value": "South America"
                                                                          },
                                                                          "num_date": {
                                                                            "confidence": [
                                                                              2020.9439890710382,
                                                                              2020.9439890710382
                                                                            ],
                                                                            "value": 2020.9439890710382
                                                                          },
                                                                          "originating_lab": {
                                                                            "value": "Laboratorio de Referencia Nacional de Virus Respiratorios, Instituto Nacional de Salud Peru"
                                                                          },
                                                                          "pangolin_lineage": {
                                                                            "value": "B.1.1.279"
                                                                          },
                                                                          "recency": {
                                                                            "value": "Older"
                                                                          },
                                                                          "region": {
                                                                            "value": "South America"
                                                                          },
                                                                          "region_exposure": {
                                                                            "value": "South America"
                                                                          },

                                                                          "subclade_membership": {
                                                                            "value": "20B"
                                                                          },
                                                                          "submitting_lab": {
                                                                            "value": "Laboratorio de Gen\u00f3mica Microbiana, Universidad Peruana Cayetano Heredia"
                                                                          },
                                                                          "url": "https://www.gisaid.org"
                                                                        }
                                                                      }
                                                                    ],
                                                                    "name": "NODE_0002455",
                                                                    "node_attrs": {
                                                                      "clade_membership": {
                                                                        "value": "20B"
                                                                      },
                                                                      "div": 21,
                                                                      "custom_location": {
                                                                        "confidence": {
                                                                          "Europe": 0.00127492640681046,
                                                                          "South America": 0.9978922150440204
                                                                        },
                                                                        "entropy": 0.01754463291675451,
                                                                        "value": "South America"
                                                                      },
                                                                      "num_date": {
                                                                        "confidence": [
                                                                          2020.9077671453963,
                                                                          2020.9439890710382
                                                                        ],
                                                                        "value": 2020.9439890710382
                                                                      },
                                                                      "subclade_membership": {
                                                                        "value": "20B"
                                                                      }
                                                                    }
                                                                  }
                                                                ],
                                                                "name": "NODE_0002454",
                                                                "node_attrs": {
                                                                  "clade_membership": {
                                                                    "value": "20B"
                                                                  },
                                                                  "div": 19,
                                                                  "custom_location": {
                                                                    "confidence": {
                                                                      "Brazil": 0.00420273441033087,
                                                                      "Europe": 0.0019932740665218707,
                                                                      "South America": 0.9931722323261031
                                                                    },
                                                                    "entropy": 0.04753306428160666,
                                                                    "value": "South America"
                                                                  },
                                                                  "num_date": {
                                                                    "confidence": [
                                                                      2020.7742854002847,
                                                                      2020.934233071168
                                                                    ],
                                                                    "value": 2020.8261307582802
                                                                  },
                                                                  "subclade_membership": {
                                                                    "value": "20B"
                                                                  }
                                                                }
                                                              }
                                                            ],
                                                            "name": "NODE_0002841",
                                                            "node_attrs": {
                                                              "clade_membership": {
                                                                "value": "20B"
                                                              },
                                                              "div": 7,
                                                              "custom_location": {
                                                                "confidence": {
                                                                  "Brazil": 0.06775897549048217,
                                                                  "Europe": 0.005864632537294402,
                                                                  "South America": 0.9246197500881717
                                                                },
                                                                "entropy": 0.2982559680813748,
                                                                "value": "South America"
                                                              },
                                                              "num_date": {
                                                                "confidence": [
                                                                  2020.206543975141,
                                                                  2020.3668979276242
                                                                ],
                                                                "value": 2020.2335219580843
                                                              },
                                                              "subclade_membership": {
                                                                "value": "20B"
                                                              }
                                                            }
                                                          },
                                                          {
                                                            "branch_attrs": {
                                                              "mutations": {}
                                                            },
                                                            "children": [
                                                              {
                                                                "branch_attrs": {
                                                                  "mutations": {}
                                                                },
                                                                "children": [
                                                                  {
                                                                    "branch_attrs": {
                                                                      "labels": {
                                                                        "aa": "N: T16M; ORF1a: I1525T; ORF1b: D2333N, K2385I; ORF9b: R13C"
                                                                      },
                                                                      "mutations": {
                                                                        "N": [
                                                                          "T16M"
                                                                        ],
                                                                        "ORF1a": [
                                                                          "I1525T"
                                                                        ],
                                                                        "ORF1b": [
                                                                          "D2333N",
                                                                          "K2385I"
                                                                        ],
                                                                        "ORF9b": [
                                                                          "R13C"
                                                                        ],
                                                                        "nuc": [
                                                                          "T4839C",
                                                                          "G20464A",
                                                                          "A20621T",
                                                                          "C28320T"
                                                                        ]
                                                                      }
                                                                    },
                                                                    "name": "Ecuador/36226/2020",
                                                                    "node_attrs": {

                                                                      "author": {
                                                                        "author": "Alfredo Bruno Caicedo et al",
                                                                        "value": "Alfredo Bruno Caicedo et al"
                                                                      },
                                                                      "clade_membership": {
                                                                        "value": "20B"
                                                                      },
                                                                      "country": {
                                                                        "value": "Ecuador"
                                                                      },
                                                                      "div": 11,
                                                                      "division": {
                                                                        "value": "Los Rios"
                                                                      },
                                                                      "division_exposure": {
                                                                        "value": "Los Rios"
                                                                      },
                                                                      "gisaid_epi_isl": {
                                                                        "value": "EPI_ISL_491953"
                                                                      },
                                                                      "host": {
                                                                        "value": "Human"
                                                                      },
                                                                      "custom_location": {
                                                                        "confidence": {
                                                                          "South America": 1.0
                                                                        },
                                                                        "entropy": -1.000088900581841e-12,
                                                                        "value": "South America"
                                                                      },
                                                                      "location": {
                                                                        "value": "Babahoyo"
                                                                      },
                                                                      "num_date": {
                                                                        "confidence": [
                                                                          2020.3510928961748,
                                                                          2020.3510928961748
                                                                        ],
                                                                        "value": 2020.3510928961748
                                                                      },
                                                                      "originating_lab": {
                                                                        "value": "Instituto Nacional de Investigaci\u00f3n en Salud P\u00fablica - INSPI"
                                                                      },
                                                                      "pangolin_lineage": {
                                                                        "value": "B.1.1.29"
                                                                      },
                                                                      "recency": {
                                                                        "value": "Older"
                                                                      },
                                                                      "region": {
                                                                        "value": "South America"
                                                                      },
                                                                      "region_exposure": {
                                                                        "value": "South America"
                                                                      },

                                                                      "subclade_membership": {
                                                                        "value": "20B"
                                                                      },
                                                                      "submitting_lab": {
                                                                        "value": "INSPI - Charit\u00e9"
                                                                      },
                                                                      "url": "https://www.gisaid.org"
                                                                    }
                                                                  },
                                                                  {
                                                                    "branch_attrs": {
                                                                      "mutations": {
                                                                        "nuc": [
                                                                          "A28877T",
                                                                          "G28878C"
                                                                        ]
                                                                      }
                                                                    },
                                                                    "children": [
                                                                      {
                                                                        "branch_attrs": {
                                                                          "labels": {
                                                                            "aa": "ORF3a: V255F; S: L141F"
                                                                          },
                                                                          "mutations": {
                                                                            "ORF3a": [
                                                                              "V255F"
                                                                            ],
                                                                            "S": [
                                                                              "L141F"
                                                                            ],
                                                                            "nuc": [
                                                                              "C207T",
                                                                              "G21985T",
                                                                              "G26155T",
                                                                              "T26491C",
                                                                              "A26492T",
                                                                              "T26494-",
                                                                              "T26497C"
                                                                            ]
                                                                          }
                                                                        },
                                                                        "name": "Brazil/PB-16615/2020",
                                                                        "node_attrs": {
                                                                          "author": {
                                                                            "author": "Paola Resende et al",
                                                                            "value": "Paola Resende et al B"
                                                                          },
                                                                          "clade_membership": {
                                                                            "value": "20B"
                                                                          },
                                                                          "country": {
                                                                            "value": "Brazil"
                                                                          },
                                                                          "div": 15,
                                                                          "division": {
                                                                            "value": "Paraiba"
                                                                          },
                                                                          "division_exposure": {
                                                                            "value": "Paraiba"
                                                                          },
                                                                          "gisaid_epi_isl": {
                                                                            "value": "EPI_ISL_792595"
                                                                          },
                                                                          "host": {
                                                                            "value": "Human"
                                                                          },
                                                                          "custom_location": {
                                                                            "confidence": {
                                                                              "Brazil": 1.0
                                                                            },
                                                                            "entropy": -1.000088900581841e-12,
                                                                            "value": "Brazil"
                                                                          },
                                                                          "location": {
                                                                            "value": "Pilar"
                                                                          },
                                                                          "num_date": {
                                                                            "confidence": [
                                                                              2020.4986338797814,
                                                                              2020.4986338797814
                                                                            ],
                                                                            "value": 2020.4986338797814
                                                                          },
                                                                          "originating_lab": {
                                                                            "value": "LACEN-PB"
                                                                          },
                                                                          "pangolin_lineage": {
                                                                            "value": "B.1.1"
                                                                          },
                                                                          "recency": {
                                                                            "value": "Older"
                                                                          },
                                                                          "region": {
                                                                            "value": "South America"
                                                                          },
                                                                          "region_exposure": {
                                                                            "value": "South America"
                                                                          },
                                                                          "subclade_membership": {
                                                                            "value": "20B"
                                                                          },
                                                                          "submitting_lab": {
                                                                            "value": "Laboratory of Respiratory Viruses and Measles, Oswaldo Cruz Institute, FIOCRUZ"
                                                                          },
                                                                          "url": "https://www.gisaid.org"
                                                                        }
                                                                      },
                                                                      {
                                                                        "branch_attrs": {
                                                                          "labels": {
                                                                            "aa": "ORF1a: G2126S; ORF1b: V2287I; ORF7a: V93F; S: V1176F"
                                                                          },
                                                                          "mutations": {
                                                                            "ORF1a": [
                                                                              "G2126S"
                                                                            ],
                                                                            "ORF1b": [
                                                                              "V2287I"
                                                                            ],
                                                                            "ORF7a": [
                                                                              "V93F"
                                                                            ],
                                                                            "S": [
                                                                              "V1176F"
                                                                            ],
                                                                            "nuc": [
                                                                              "T251C",
                                                                              "G6641A",
                                                                              "A14943T",
                                                                              "G20326A",
                                                                              "G25088T",
                                                                              "C25710T",
                                                                              "G27670T",
                                                                              "G29810T"
                                                                            ]
                                                                          }
                                                                        },
                                                                        "name": "Brazil/SP-781/2020",
                                                                        "node_attrs": {

                                                                          "author": {
                                                                            "author": "Claudio Tavares Sacchi et al",
                                                                            "value": "Claudio Tavares Sacchi et al"
                                                                          },
                                                                          "clade_membership": {
                                                                            "value": "20B"
                                                                          },
                                                                          "country": {
                                                                            "value": "Brazil"
                                                                          },
                                                                          "div": 17,
                                                                          "division": {
                                                                            "value": "S\u00e3o Paulo"
                                                                          },
                                                                          "division_exposure": {
                                                                            "value": "S\u00e3o Paulo"
                                                                          },
                                                                          "gisaid_epi_isl": {
                                                                            "value": "EPI_ISL_861665"
                                                                          },
                                                                          "host": {
                                                                            "value": "Human"
                                                                          },
                                                                          "custom_location": {
                                                                            "confidence": {
                                                                              "Brazil": 1.0
                                                                            },
                                                                            "entropy": -1.000088900581841e-12,
                                                                            "value": "Brazil"
                                                                          },
                                                                          "location": {
                                                                            "value": "Sao Jose Dos Campos"
                                                                          },
                                                                          "num_date": {
                                                                            "confidence": [
                                                                              2020.5013661202186,
                                                                              2020.5013661202186
                                                                            ],
                                                                            "value": 2020.5013661202186
                                                                          },
                                                                          "originating_lab": {
                                                                            "value": "Instituto Adolfo Lutz - Regional de Taubate"
                                                                          },
                                                                          "pangolin_lineage": {
                                                                            "value": "B.1.1.28"
                                                                          },
                                                                          "recency": {
                                                                            "value": "Older"
                                                                          },
                                                                          "region": {
                                                                            "value": "South America"
                                                                          },
                                                                          "region_exposure": {
                                                                            "value": "South America"
                                                                          },

                                                                          "subclade_membership": {
                                                                            "value": "20B"
                                                                          },
                                                                          "submitting_lab": {
                                                                            "value": "Instituto Adolfo Lutz, Interdiciplinary Procedures Center, Strategic Laboratory"
                                                                          },
                                                                          "url": "https://www.gisaid.org"
                                                                        }
                                                                      },
                                                                      {
                                                                        "branch_attrs": {
                                                                          "mutations": {}
                                                                        },
                                                                        "children": [
                                                                          {
                                                                            "branch_attrs": {
                                                                              "labels": {
                                                                                "aa": "ORF1a: G415D, A599V, A1204T, D1513G; ORF1b: K771R; ORF3a: G224V"
                                                                              },
                                                                              "mutations": {
                                                                                "ORF1a": [
                                                                                  "G415D",
                                                                                  "A599V",
                                                                                  "A1204T",
                                                                                  "D1513G"
                                                                                ],
                                                                                "ORF1b": [
                                                                                  "K771R"
                                                                                ],
                                                                                "ORF3a": [
                                                                                  "G224V"
                                                                                ],
                                                                                "nuc": [
                                                                                  "T1363C",
                                                                                  "G1509A",
                                                                                  "C2061T",
                                                                                  "G3875A",
                                                                                  "A4803G",
                                                                                  "A15779G",
                                                                                  "C19170T",
                                                                                  "C22006T",
                                                                                  "C22735T",
                                                                                  "C24418T",
                                                                                  "A24430G",
                                                                                  "A24778G",
                                                                                  "G26063T",
                                                                                  "T26531C",
                                                                                  "C27128T",
                                                                                  "C29541T",
                                                                                  "C29784T"
                                                                                ]
                                                                              }
                                                                            },
                                                                            "name": "Brazil/CE-IEC-177342/2021",
                                                                            "node_attrs": {

                                                                              "author": {
                                                                                "author": "Santos et al",
                                                                                "value": "Santos et al A"
                                                                              },
                                                                              "clade_membership": {
                                                                                "value": "20B"
                                                                              },
                                                                              "country": {
                                                                                "value": "Brazil"
                                                                              },
                                                                              "div": 26,
                                                                              "division": {
                                                                                "value": "Cear\u00e1"
                                                                              },
                                                                              "division_exposure": {
                                                                                "value": "Cear\u00e1"
                                                                              },
                                                                              "gisaid_epi_isl": {
                                                                                "value": "EPI_ISL_918539"
                                                                              },
                                                                              "host": {
                                                                                "value": "Human"
                                                                              },
                                                                              "custom_location": {
                                                                                "confidence": {
                                                                                  "Brazil": 1.0
                                                                                },
                                                                                "entropy": -1.000088900581841e-12,
                                                                                "value": "Brazil"
                                                                              },
                                                                              "num_date": {
                                                                                "confidence": [
                                                                                  2021.0205479452054,
                                                                                  2021.0205479452054
                                                                                ],
                                                                                "value": 2021.0205479452054
                                                                              },
                                                                              "originating_lab": {
                                                                                "value": "LACEN - Laborat\u00f3rio Central de Sa\u00fade P\u00fablica do Ceara"
                                                                              },
                                                                              "pangolin_lineage": {
                                                                                "value": "B.1.1.10"
                                                                              },
                                                                              "recency": {
                                                                                "value": "One month ago"
                                                                              },
                                                                              "region": {
                                                                                "value": "South America"
                                                                              },
                                                                              "region_exposure": {
                                                                                "value": "South America"
                                                                              },

                                                                              "subclade_membership": {
                                                                                "value": "20B"
                                                                              },
                                                                              "submitting_lab": {
                                                                                "value": "\ufeffEvandro Chagas Institute"
                                                                              },
                                                                              "url": "https://www.gisaid.org"
                                                                            }
                                                                          },
                                                                          {
                                                                            "branch_attrs": {
                                                                              "mutations": {}
                                                                            },
                                                                            "children": [
                                                                              {
                                                                                "branch_attrs": {
                                                                                  "labels": {
                                                                                    "aa": "N: N11S; ORF1a: P1977L, G3072C, A3454V; ORF3a: L85F, T151I; ORF7b: C41F; ORF9b: M8V; S: K113N"
                                                                                  },
                                                                                  "mutations": {
                                                                                    "N": [
                                                                                      "N11S"
                                                                                    ],
                                                                                    "ORF1a": [
                                                                                      "P1977L",
                                                                                      "G3072C",
                                                                                      "A3454V"
                                                                                    ],
                                                                                    "ORF3a": [
                                                                                      "L85F",
                                                                                      "T151I"
                                                                                    ],
                                                                                    "ORF7b": [
                                                                                      "C41F"
                                                                                    ],
                                                                                    "ORF9b": [
                                                                                      "M8V"
                                                                                    ],
                                                                                    "S": [
                                                                                      "K113N"
                                                                                    ],
                                                                                    "nuc": [
                                                                                      "C679T",
                                                                                      "C2146T",
                                                                                      "C5392T",
                                                                                      "C6195T",
                                                                                      "G9479T",
                                                                                      "C10626T",
                                                                                      "G21901T",
                                                                                      "G25494T",
                                                                                      "G25647T",
                                                                                      "C25844T",
                                                                                      "G27877T",
                                                                                      "A28305G",
                                                                                      "A29565G"
                                                                                    ]
                                                                                  }
                                                                                },
                                                                                "name": "Ghana/NMIMR-NTRA-15338/2020",
                                                                                "node_attrs": {
                                                                                  "author": {
                                                                                    "author": "Adu et al",
                                                                                    "value": "Adu et al"
                                                                                  },
                                                                                  "clade_membership": {
                                                                                    "value": "20B"
                                                                                  },
                                                                                  "country": {
                                                                                    "value": "Africa"
                                                                                  },
                                                                                  "div": 22,
                                                                                  "division": {
                                                                                    "value": "Africa"
                                                                                  },
                                                                                  "division_exposure": {
                                                                                    "value": "Africa"
                                                                                  },
                                                                                  "genbank_accession": {
                                                                                    "value": "MW598430.1"
                                                                                  },
                                                                                  "gisaid_epi_isl": {
                                                                                    "value": "EPI_ISL_1018096"
                                                                                  },
                                                                                  "host": {
                                                                                    "value": "Human"
                                                                                  },
                                                                                  "custom_location": {
                                                                                    "confidence": {
                                                                                      "Africa": 1.0
                                                                                    },
                                                                                    "entropy": -1.000088900581841e-12,
                                                                                    "value": "Africa"
                                                                                  },
                                                                                  "num_date": {
                                                                                    "confidence": [
                                                                                      2020.9877049180327,
                                                                                      2020.9877049180327
                                                                                    ],
                                                                                    "value": 2020.9877049180327
                                                                                  },
                                                                                  "originating_lab": {
                                                                                    "value": "Immunology, Noguchi Memorial Institute for Medical Research"
                                                                                  },
                                                                                  "pangolin_lineage": {
                                                                                    "value": "B.1.1.82"
                                                                                  },
                                                                                  "recency": {
                                                                                    "value": "One month ago"
                                                                                  },
                                                                                  "region": {
                                                                                    "value": "Africa"
                                                                                  },
                                                                                  "region_exposure": {
                                                                                    "value": "Africa"
                                                                                  },
                                                                                  "subclade_membership": {
                                                                                    "value": "20B"
                                                                                  },
                                                                                  "submitting_lab": {
                                                                                    "value": "Immunology, Noguchi Memorial Institute for Medical Research"
                                                                                  },
                                                                                  "url": "https://www.gisaid.org"
                                                                                }
                                                                              },
                                                                              {
                                                                                "branch_attrs": {
                                                                                  "labels": {
                                                                                    "aa": "ORF1a: G392S; ORF1b: V733M; ORF7a: T39I; ORF7b: T40I"
                                                                                  },
                                                                                  "mutations": {
                                                                                    "ORF1a": [
                                                                                      "G392S"
                                                                                    ],
                                                                                    "ORF1b": [
                                                                                      "V733M"
                                                                                    ],
                                                                                    "ORF7a": [
                                                                                      "T39I"
                                                                                    ],
                                                                                    "ORF7b": [
                                                                                      "T40I"
                                                                                    ],
                                                                                    "nuc": [
                                                                                      "G1439A",
                                                                                      "C1471T",
                                                                                      "A5899G",
                                                                                      "G15664A",
                                                                                      "C17502T",
                                                                                      "C27509T",
                                                                                      "C27874T"
                                                                                    ]
                                                                                  }
                                                                                },
                                                                                "name": "Chile/BI-199849/2020",
                                                                                "node_attrs": {

                                                                                  "author": {
                                                                                    "author": "Javier Tognarelli et al",
                                                                                    "value": "Javier Tognarelli et al"
                                                                                  },
                                                                                  "clade_membership": {
                                                                                    "value": "20B"
                                                                                  },
                                                                                  "country": {
                                                                                    "value": "Chile"
                                                                                  },
                                                                                  "div": 16,
                                                                                  "division": {
                                                                                    "value": "Biob\u00edo"
                                                                                  },
                                                                                  "division_exposure": {
                                                                                    "value": "Biob\u00edo"
                                                                                  },
                                                                                  "gisaid_epi_isl": {
                                                                                    "value": "EPI_ISL_746515"
                                                                                  },
                                                                                  "host": {
                                                                                    "value": "Human"
                                                                                  },
                                                                                  "custom_location": {
                                                                                    "confidence": {
                                                                                      "South America": 0.9999999999999999
                                                                                    },
                                                                                    "entropy": -9.99866855976916e-13,
                                                                                    "value": "South America"
                                                                                  },
                                                                                  "location": {
                                                                                    "value": "Concepcion CL"
                                                                                  },
                                                                                  "num_date": {
                                                                                    "confidence": [
                                                                                      2020.766393442623,
                                                                                      2020.766393442623
                                                                                    ],
                                                                                    "value": 2020.766393442623
                                                                                  },
                                                                                  "originating_lab": {
                                                                                    "value": "Genetica Molecular and Subdepartamento de Virologia ISP Chile"
                                                                                  },
                                                                                  "pangolin_lineage": {
                                                                                    "value": "B.1.1.54"
                                                                                  },
                                                                                  "recency": {
                                                                                    "value": "Older"
                                                                                  },
                                                                                  "region": {
                                                                                    "value": "South America"
                                                                                  },
                                                                                  "region_exposure": {
                                                                                    "value": "South America"
                                                                                  },

                                                                                  "subclade_membership": {
                                                                                    "value": "20B"
                                                                                  },
                                                                                  "submitting_lab": {
                                                                                    "value": "Instituto de Salud Publica de Chile"
                                                                                  },
                                                                                  "url": "https://www.gisaid.org"
                                                                                }
                                                                              }
                                                                            ],
                                                                            "name": "NODE_0002728",
                                                                            "node_attrs": {
                                                                              "clade_membership": {
                                                                                "value": "20B"
                                                                              },
                                                                              "div": 9,
                                                                              "custom_location": {
                                                                                "confidence": {
                                                                                  "Africa": 0.10830019958826802,
                                                                                  "Brazil": 0.12843289631727597,
                                                                                  "Europe": 0.05396431338345413,
                                                                                  "South America": 0.6997902859463299
                                                                                },
                                                                                "entropy": 0.9624341552006666,
                                                                                "value": "South America"
                                                                              },
                                                                              "num_date": {
                                                                                "confidence": [
                                                                                  2020.124429882606,
                                                                                  2020.5633137174855
                                                                                ],
                                                                                "value": 2020.471589873867
                                                                              },
                                                                              "subclade_membership": {
                                                                                "value": "20B"
                                                                              }
                                                                            }
                                                                          }
                                                                        ],
                                                                        "name": "NODE_0002727",
                                                                        "node_attrs": {
                                                                          "clade_membership": {
                                                                            "value": "20B"
                                                                          },
                                                                          "div": 9,
                                                                          "custom_location": {
                                                                            "confidence": {
                                                                              "Brazil": 0.9444666766249588,
                                                                              "Europe": 0.0023552706422793664,
                                                                              "Rio Grande do Sul": 0.0017379310182098454,
                                                                              "South America": 0.05020512301118049
                                                                            },
                                                                            "entropy": 0.23856291125495033,
                                                                            "value": "Brazil"
                                                                          },
                                                                          "num_date": {
                                                                            "confidence": [
                                                                              2020.1307738093078,
                                                                              2020.5500132273428
                                                                            ],
                                                                            "value": 2020.3811145199277
                                                                          },
                                                                          "subclade_membership": {
                                                                            "value": "20B"
                                                                          }
                                                                        }
                                                                      }
                                                                    ],
                                                                    "name": "NODE_0002611",
                                                                    "node_attrs": {
                                                                      "clade_membership": {
                                                                        "value": "20B"
                                                                      },
                                                                      "div": 9,
                                                                      "custom_location": {
                                                                        "confidence": {
                                                                          "Brazil": 0.9761346517964121,
                                                                          "South America": 0.02353618439093655
                                                                        },
                                                                        "entropy": 0.11475305423876703,
                                                                        "value": "Brazil"
                                                                      },
                                                                      "num_date": {
                                                                        "confidence": [
                                                                          2020.1898990468667,
                                                                          2020.4212362669416
                                                                        ],
                                                                        "value": 2020.3284375308551
                                                                      },
                                                                      "subclade_membership": {
                                                                        "value": "20B"
                                                                      }
                                                                    }
                                                                  }
                                                                ],
                                                                "name": "NODE_0002848",
                                                                "node_attrs": {
                                                                  "clade_membership": {
                                                                    "value": "20B"
                                                                  },
                                                                  "div": 7,
                                                                  "custom_location": {
                                                                    "confidence": {
                                                                      "Brazil": 0.06593771325929569,
                                                                      "Europe": 0.0063464668383878,
                                                                      "South America": 0.9259793001961808
                                                                    },
                                                                    "entropy": 0.2957164739286715,
                                                                    "value": "South America"
                                                                  },
                                                                  "num_date": {
                                                                    "confidence": [
                                                                      2020.2060370208435,
                                                                      2020.3510928961748
                                                                    ],
                                                                    "value": 2020.2486043686952
                                                                  },
                                                                  "subclade_membership": {
                                                                    "value": "20B"
                                                                  }
                                                                }
                                                              },
                                                              {
                                                                "branch_attrs": {
                                                                  "mutations": {}
                                                                },
                                                                "children": [
                                                                  {
                                                                    "branch_attrs": {
                                                                      "labels": {
                                                                        "aa": "N: R185C; ORF1a: I4049V"
                                                                      },
                                                                      "mutations": {
                                                                        "N": [
                                                                          "R185C"
                                                                        ],
                                                                        "ORF1a": [
                                                                          "I4049V"
                                                                        ],
                                                                        "nuc": [
                                                                          "A12410G",
                                                                          "C28826T"
                                                                        ]
                                                                      }
                                                                    },
                                                                    "name": "Ecuador/36230/2020",
                                                                    "node_attrs": {

                                                                      "author": {
                                                                        "author": "Alfredo Bruno Caicedo et al",
                                                                        "value": "Alfredo Bruno Caicedo et al"
                                                                      },
                                                                      "clade_membership": {
                                                                        "value": "20B"
                                                                      },
                                                                      "country": {
                                                                        "value": "Ecuador"
                                                                      },
                                                                      "div": 9,
                                                                      "division": {
                                                                        "value": "Los Rios"
                                                                      },
                                                                      "division_exposure": {
                                                                        "value": "Los Rios"
                                                                      },
                                                                      "gisaid_epi_isl": {
                                                                        "value": "EPI_ISL_491950"
                                                                      },
                                                                      "host": {
                                                                        "value": "Human"
                                                                      },
                                                                      "custom_location": {
                                                                        "confidence": {
                                                                          "South America": 1.0
                                                                        },
                                                                        "entropy": -1.000088900581841e-12,
                                                                        "value": "South America"
                                                                      },
                                                                      "location": {
                                                                        "value": "Babahoyo"
                                                                      },
                                                                      "num_date": {
                                                                        "confidence": [
                                                                          2020.3510928961748,
                                                                          2020.3510928961748
                                                                        ],
                                                                        "value": 2020.3510928961748
                                                                      },
                                                                      "originating_lab": {
                                                                        "value": "Instituto Nacional de Investigaci\u00f3n en Salud P\u00fablica - INSPI"
                                                                      },
                                                                      "pangolin_lineage": {
                                                                        "value": "B.1.1.29"
                                                                      },
                                                                      "recency": {
                                                                        "value": "Older"
                                                                      },
                                                                      "region": {
                                                                        "value": "South America"
                                                                      },
                                                                      "region_exposure": {
                                                                        "value": "South America"
                                                                      },

                                                                      "subclade_membership": {
                                                                        "value": "20B"
                                                                      },
                                                                      "submitting_lab": {
                                                                        "value": "INSPI - Charit\u00e9"
                                                                      },
                                                                      "url": "https://www.gisaid.org"
                                                                    }
                                                                  },
                                                                  {
                                                                    "branch_attrs": {
                                                                      "labels": {
                                                                        "aa": "ORF1a: A3209V"
                                                                      },
                                                                      "mutations": {
                                                                        "ORF1a": [
                                                                          "A3209V"
                                                                        ],
                                                                        "nuc": [
                                                                          "C9891T"
                                                                        ]
                                                                      }
                                                                    },
                                                                    "children": [
                                                                      {
                                                                        "branch_attrs": {
                                                                          "labels": {
                                                                            "aa": "ORF3a: T151I"
                                                                          },
                                                                          "mutations": {
                                                                            "ORF3a": [
                                                                              "T151I"
                                                                            ],
                                                                            "nuc": [
                                                                              "C25844T"
                                                                            ]
                                                                          }
                                                                        },
                                                                        "children": [
                                                                          {
                                                                            "branch_attrs": {
                                                                              "labels": {
                                                                                "aa": "ORF1a: S167C, P197S, L251F, S2015G, K2085R, M2096V, L3644F, V3718F; ORF1b: A520V, L2017F, V2223L, P2256S, S2658F; ORF3a: S171L; ORF8: A55T; S: L18F, A688V, D936N"
                                                                              },
                                                                              "mutations": {
                                                                                "ORF1a": [
                                                                                  "S167C",
                                                                                  "P197S",
                                                                                  "L251F",
                                                                                  "S2015G",
                                                                                  "K2085R",
                                                                                  "M2096V",
                                                                                  "L3644F",
                                                                                  "V3718F"
                                                                                ],
                                                                                "ORF1b": [
                                                                                  "A520V",
                                                                                  "L2017F",
                                                                                  "V2223L",
                                                                                  "P2256S",
                                                                                  "S2658F"
                                                                                ],
                                                                                "ORF3a": [
                                                                                  "S171L"
                                                                                ],
                                                                                "ORF8": [
                                                                                  "A55T"
                                                                                ],
                                                                                "S": [
                                                                                  "L18F",
                                                                                  "A688V",
                                                                                  "D936N"
                                                                                ],
                                                                                "nuc": [
                                                                                  "A764T",
                                                                                  "C854T",
                                                                                  "G1018T",
                                                                                  "C4810T",
                                                                                  "A6308G",
                                                                                  "A6519G",
                                                                                  "A6551G",
                                                                                  "C11195T",
                                                                                  "G11417T",
                                                                                  "C12815T",
                                                                                  "C15026T",
                                                                                  "T15735C",
                                                                                  "G19518T",
                                                                                  "G19872T",
                                                                                  "G20134T",
                                                                                  "C20233T",
                                                                                  "C21440T",
                                                                                  "C21614T",
                                                                                  "C22210T",
                                                                                  "T23281C",
                                                                                  "C23380T",
                                                                                  "C23625T",
                                                                                  "G24368A",
                                                                                  "C25904T",
                                                                                  "C27131T",
                                                                                  "G28056A"
                                                                                ]
                                                                              }
                                                                            },
                                                                            "name": "NorthMacedonia/33167/2021",
                                                                            "node_attrs": {

                                                                              "author": {
                                                                                "author": "Aleksandar J. Dimovski et al",
                                                                                "value": "Aleksandar J. Dimovski et al"
                                                                              },
                                                                              "clade_membership": {
                                                                                "value": "20B"
                                                                              },
                                                                              "country": {
                                                                                "value": "Europe"
                                                                              },
                                                                              "div": 35,
                                                                              "division": {
                                                                                "value": "Europe"
                                                                              },
                                                                              "division_exposure": {
                                                                                "value": "Europe"
                                                                              },
                                                                              "gisaid_epi_isl": {
                                                                                "value": "EPI_ISL_1018219"
                                                                              },
                                                                              "host": {
                                                                                "value": "Human"
                                                                              },
                                                                              "custom_location": {
                                                                                "confidence": {
                                                                                  "Europe": 1.0
                                                                                },
                                                                                "entropy": -1.000088900581841e-12,
                                                                                "value": "Europe"
                                                                              },
                                                                              "num_date": {
                                                                                "confidence": [
                                                                                  2021.0863013698631,
                                                                                  2021.0863013698631
                                                                                ],
                                                                                "value": 2021.0863013698631
                                                                              },
                                                                              "originating_lab": {
                                                                                "value": "General Hospital - Struga"
                                                                              },
                                                                              "pangolin_lineage": {
                                                                                "value": "B.1.1.296"
                                                                              },
                                                                              "recency": {
                                                                                "value": "One month ago"
                                                                              },
                                                                              "region": {
                                                                                "value": "Europe"
                                                                              },
                                                                              "region_exposure": {
                                                                                "value": "Europe"
                                                                              },

                                                                              "subclade_membership": {
                                                                                "value": "20B"
                                                                              },
                                                                              "submitting_lab": {
                                                                                "value": "Research Center for Genetic Engineering and Biotechnology \"Georgi D. Efremov\u201d , Macedonian Academy of Sciences and Arts"
                                                                              },
                                                                              "url": "https://www.gisaid.org"
                                                                            }
                                                                          },
                                                                          {
                                                                            "branch_attrs": {
                                                                              "labels": {
                                                                                "aa": "M: I82T; N: A208X, R209X, *420X; ORF1a: K2511N, V2522L, T2936I, L3084I, S3675-, G3676-, F3677-; ORF1b: V2371M; ORF7b: *44X; ORF8: M1-, K2-, F3X, E106X, *122X; S: T95I, V143X, Y144X, E484K, P681H, *1274X"
                                                                              },
                                                                              "mutations": {
                                                                                "M": [
                                                                                  "I82T"
                                                                                ],
                                                                                "N": [
                                                                                  "A208X",
                                                                                  "R209X",
                                                                                  "*420X"
                                                                                ],
                                                                                "ORF1a": [
                                                                                  "K2511N",
                                                                                  "V2522L",
                                                                                  "T2936I",
                                                                                  "L3084I",
                                                                                  "S3675-",
                                                                                  "G3676-",
                                                                                  "F3677-"
                                                                                ],
                                                                                "ORF1b": [
                                                                                  "V2371M"
                                                                                ],
                                                                                "ORF7b": [
                                                                                  "*44X"
                                                                                ],
                                                                                "ORF8": [
                                                                                  "M1-",
                                                                                  "K2-",
                                                                                  "F3X",
                                                                                  "E106X",
                                                                                  "*122X"
                                                                                ],
                                                                                "S": [
                                                                                  "T95I",
                                                                                  "V143X",
                                                                                  "Y144X",
                                                                                  "E484K",
                                                                                  "P681H",
                                                                                  "*1274X"
                                                                                ],
                                                                                "nuc": [
                                                                                  "C2416T",
                                                                                  "C3961T",
                                                                                  "G7798T",
                                                                                  "G7829C",
                                                                                  "T7831A",
                                                                                  "C9072T",
                                                                                  "C9515A",
                                                                                  "T11288-",
                                                                                  "C11289-",
                                                                                  "T11290-",
                                                                                  "G11291-",
                                                                                  "G11292-",
                                                                                  "T11293-",
                                                                                  "T11294-",
                                                                                  "T11295-",
                                                                                  "T11296-",
                                                                                  "G20578A",
                                                                                  "C21846T",
                                                                                  "T21991-",
                                                                                  "T21992-",
                                                                                  "A21993-",
                                                                                  "G23012A",
                                                                                  "T23287C",
                                                                                  "C23604A",
                                                                                  "C25276A",
                                                                                  "T26767C",
                                                                                  "A27887-",
                                                                                  "A27888-",
                                                                                  "C27889-",
                                                                                  "G27890-",
                                                                                  "A27891-",
                                                                                  "A27892-",
                                                                                  "C27893-",
                                                                                  "A27894-",
                                                                                  "T27895-",
                                                                                  "G27896-",
                                                                                  "A27897-",
                                                                                  "A27898-",
                                                                                  "A27899-",
                                                                                  "T27900-",
                                                                                  "T27901-",
                                                                                  "G28209T",
                                                                                  "A28271G",
                                                                                  "C28896-",
                                                                                  "T28897-",
                                                                                  "A28898-",
                                                                                  "C29769T"
                                                                                ]
                                                                              }
                                                                            },
                                                                            "name": "Finland/FinD796H/2021",
                                                                            "node_attrs": {

                                                                              "author": {
                                                                                "author": "Pia Laine et al",
                                                                                "value": "Pia Laine et al"
                                                                              },
                                                                              "clade_membership": {
                                                                                "value": "20B"
                                                                              },
                                                                              "country": {
                                                                                "value": "Europe"
                                                                              },
                                                                              "div": 26,
                                                                              "division": {
                                                                                "value": "Europe"
                                                                              },
                                                                              "division_exposure": {
                                                                                "value": "Europe"
                                                                              },
                                                                              "gisaid_epi_isl": {
                                                                                "value": "EPI_ISL_1061414"
                                                                              },
                                                                              "host": {
                                                                                "value": "Human"
                                                                              },
                                                                              "custom_location": {
                                                                                "confidence": {
                                                                                  "Europe": 1.0
                                                                                },
                                                                                "entropy": -1.000088900581841e-12,
                                                                                "value": "Europe"
                                                                              },
                                                                              "num_date": {
                                                                                "confidence": [
                                                                                  2021.1,
                                                                                  2021.1
                                                                                ],
                                                                                "value": 2021.1
                                                                              },
                                                                              "originating_lab": {
                                                                                "value": "Vita Laboratoriot Oy"
                                                                              },
                                                                              "pangolin_lineage": {
                                                                                "value": "B.1.1.318"
                                                                              },
                                                                              "recency": {
                                                                                "value": "One week ago"
                                                                              },
                                                                              "region": {
                                                                                "value": "Europe"
                                                                              },
                                                                              "region_exposure": {
                                                                                "value": "Europe"
                                                                              },

                                                                              "subclade_membership": {
                                                                                "value": "20B"
                                                                              },
                                                                              "submitting_lab": {
                                                                                "value": "Institute of Biotechnology, DNA Sequencing and Genomics Laboratory, University of Helsinki"
                                                                              },
                                                                              "url": "https://www.gisaid.org"
                                                                            }
                                                                          }
                                                                        ],
                                                                        "name": "NODE_0002884",
                                                                        "node_attrs": {
                                                                          "clade_membership": {
                                                                            "value": "20B"
                                                                          },
                                                                          "div": 9,
                                                                          "custom_location": {
                                                                            "confidence": {
                                                                              "Africa": 0.0025222568673218125,
                                                                              "Asia": 0.008196438600510142,
                                                                              "Europe": 0.9194289691143893,
                                                                              "South America": 0.06834584953384819
                                                                            },
                                                                            "entropy": 0.3258322021455794,
                                                                            "value": "Europe"
                                                                          },
                                                                          "num_date": {
                                                                            "confidence": [
                                                                              2020.193680077331,
                                                                              2020.4804660819516
                                                                            ],
                                                                            "value": 2020.3700213247428
                                                                          },
                                                                          "subclade_membership": {
                                                                            "value": "20B"
                                                                          }
                                                                        }
                                                                      },
                                                                      {
                                                                        "branch_attrs": {
                                                                          "mutations": {}
                                                                        },
                                                                        "children": [
                                                                          {
                                                                            "branch_attrs": {
                                                                              "labels": {
                                                                                "aa": "ORF6: D53Y"
                                                                              },
                                                                              "mutations": {
                                                                                "ORF6": [
                                                                                  "D53Y"
                                                                                ],
                                                                                "nuc": [
                                                                                  "T221C",
                                                                                  "G27358T"
                                                                                ]
                                                                              }
                                                                            },
                                                                            "name": "Norway/3620/2020",
                                                                            "node_attrs": {
                                                                              "author": {
                                                                                "author": "Kathrine Stene-Johansen et al",
                                                                                "value": "Kathrine Stene-Johansen et al"
                                                                              },
                                                                              "clade_membership": {
                                                                                "value": "20B"
                                                                              },
                                                                              "country": {
                                                                                "value": "Europe"
                                                                              },
                                                                              "div": 10,
                                                                              "division": {
                                                                                "value": "Europe"
                                                                              },
                                                                              "division_exposure": {
                                                                                "value": "Europe"
                                                                              },
                                                                              "gisaid_epi_isl": {
                                                                                "value": "EPI_ISL_635116"
                                                                              },
                                                                              "host": {
                                                                                "value": "Human"
                                                                              },
                                                                              "custom_location": {
                                                                                "confidence": {
                                                                                  "Europe": 1.0
                                                                                },
                                                                                "entropy": -1.000088900581841e-12,
                                                                                "value": "Europe"
                                                                              },
                                                                              "num_date": {
                                                                                "confidence": [
                                                                                  2020.389344262295,
                                                                                  2020.389344262295
                                                                                ],
                                                                                "value": 2020.389344262295
                                                                              },
                                                                              "originating_lab": {
                                                                                "value": "Ostfold Hospital Trust - Kalnes, Centre for Laboratory Medicine, Section for gene technology and infection serology"
                                                                              },
                                                                              "pangolin_lineage": {
                                                                                "value": "B.1.1.29"
                                                                              },
                                                                              "recency": {
                                                                                "value": "Older"
                                                                              },
                                                                              "region": {
                                                                                "value": "Europe"
                                                                              },
                                                                              "region_exposure": {
                                                                                "value": "Europe"
                                                                              },
                                                                              "subclade_membership": {
                                                                                "value": "20B"
                                                                              },
                                                                              "submitting_lab": {
                                                                                "value": "Norwegian Institute of Public Health, Department of Virology"
                                                                              },
                                                                              "url": "https://www.gisaid.org"
                                                                            }
                                                                          },
                                                                          {
                                                                            "branch_attrs": {
                                                                              "labels": {
                                                                                "aa": "ORF1a: L2146F; S: T33I"
                                                                              },
                                                                              "mutations": {
                                                                                "ORF1a": [
                                                                                  "L2146F"
                                                                                ],
                                                                                "S": [
                                                                                  "T33I"
                                                                                ],
                                                                                "nuc": [
                                                                                  "T6637G",
                                                                                  "C6701T",
                                                                                  "T10480C",
                                                                                  "C17502T",
                                                                                  "C18138T",
                                                                                  "C21660T",
                                                                                  "C29666T"
                                                                                ]
                                                                              }
                                                                            },
                                                                            "children": [
                                                                              {
                                                                                "branch_attrs": {
                                                                                  "labels": {
                                                                                    "aa": "N: L230F"
                                                                                  },
                                                                                  "mutations": {
                                                                                    "N": [
                                                                                      "L230F"
                                                                                    ],
                                                                                    "nuc": [
                                                                                      "T12826C",
                                                                                      "C28961T"
                                                                                    ]
                                                                                  }
                                                                                },
                                                                                "name": "Peru/LIM-UPCH-0339/2020",
                                                                                "node_attrs": {

                                                                                  "author": {
                                                                                    "author": "Pablo Tsukayama et al",
                                                                                    "value": "Pablo Tsukayama et al"
                                                                                  },
                                                                                  "clade_membership": {
                                                                                    "value": "20B"
                                                                                  },
                                                                                  "country": {
                                                                                    "value": "Peru"
                                                                                  },
                                                                                  "div": 17,
                                                                                  "division": {
                                                                                    "value": "Lima"
                                                                                  },
                                                                                  "division_exposure": {
                                                                                    "value": "Lima"
                                                                                  },
                                                                                  "gisaid_epi_isl": {
                                                                                    "value": "EPI_ISL_812494"
                                                                                  },
                                                                                  "host": {
                                                                                    "value": "Human"
                                                                                  },
                                                                                  "custom_location": {
                                                                                    "confidence": {
                                                                                      "South America": 1.0
                                                                                    },
                                                                                    "entropy": -1.000088900581841e-12,
                                                                                    "value": "South America"
                                                                                  },
                                                                                  "num_date": {
                                                                                    "confidence": [
                                                                                      2020.9494535519125,
                                                                                      2020.9494535519125
                                                                                    ],
                                                                                    "value": 2020.9494535519125
                                                                                  },
                                                                                  "originating_lab": {
                                                                                    "value": "Laboratorio de Referencia Nacional de Virus Respiratorios, Instituto Nacional de Salud Peru"
                                                                                  },
                                                                                  "pangolin_lineage": {
                                                                                    "value": "B.1.1.29"
                                                                                  },
                                                                                  "recency": {
                                                                                    "value": "Older"
                                                                                  },
                                                                                  "region": {
                                                                                    "value": "South America"
                                                                                  },
                                                                                  "region_exposure": {
                                                                                    "value": "South America"
                                                                                  },

                                                                                  "subclade_membership": {
                                                                                    "value": "20B"
                                                                                  },
                                                                                  "submitting_lab": {
                                                                                    "value": "Laboratorio de Gen\u00f3mica Microbiana, Universidad Peruana Cayetano Heredia"
                                                                                  },
                                                                                  "url": "https://www.gisaid.org"
                                                                                }
                                                                              },
                                                                              {
                                                                                "branch_attrs": {
                                                                                  "labels": {
                                                                                    "aa": "ORF1a: L642F"
                                                                                  },
                                                                                  "mutations": {
                                                                                    "ORF1a": [
                                                                                      "L642F"
                                                                                    ],
                                                                                    "nuc": [
                                                                                      "C2189T",
                                                                                      "C21646T"
                                                                                    ]
                                                                                  }
                                                                                },
                                                                                "children": [
                                                                                  {
                                                                                    "branch_attrs": {
                                                                                      "mutations": {
                                                                                        "nuc": [
                                                                                          "T21835C"
                                                                                        ]
                                                                                      }
                                                                                    },
                                                                                    "name": "Peru/LIM-UPCH-0338/2020",
                                                                                    "node_attrs": {

                                                                                      "author": {
                                                                                        "author": "Pablo Tsukayama et al",
                                                                                        "value": "Pablo Tsukayama et al"
                                                                                      },
                                                                                      "clade_membership": {
                                                                                        "value": "20B"
                                                                                      },
                                                                                      "country": {
                                                                                        "value": "Peru"
                                                                                      },
                                                                                      "div": 18,
                                                                                      "division": {
                                                                                        "value": "Lima"
                                                                                      },
                                                                                      "division_exposure": {
                                                                                        "value": "Lima"
                                                                                      },
                                                                                      "gisaid_epi_isl": {
                                                                                        "value": "EPI_ISL_812493"
                                                                                      },
                                                                                      "host": {
                                                                                        "value": "Human"
                                                                                      },
                                                                                      "custom_location": {
                                                                                        "confidence": {
                                                                                          "South America": 1.0
                                                                                        },
                                                                                        "entropy": -1.000088900581841e-12,
                                                                                        "value": "South America"
                                                                                      },
                                                                                      "num_date": {
                                                                                        "confidence": [
                                                                                          2020.9467213114754,
                                                                                          2020.9467213114754
                                                                                        ],
                                                                                        "value": 2020.9467213114754
                                                                                      },
                                                                                      "originating_lab": {
                                                                                        "value": "Laboratorio de Referencia Nacional de Virus Respiratorios, Instituto Nacional de Salud Peru"
                                                                                      },
                                                                                      "pangolin_lineage": {
                                                                                        "value": "B.1.1.29"
                                                                                      },
                                                                                      "recency": {
                                                                                        "value": "Older"
                                                                                      },
                                                                                      "region": {
                                                                                        "value": "South America"
                                                                                      },
                                                                                      "region_exposure": {
                                                                                        "value": "South America"
                                                                                      },

                                                                                      "subclade_membership": {
                                                                                        "value": "20B"
                                                                                      },
                                                                                      "submitting_lab": {
                                                                                        "value": "Laboratorio de Gen\u00f3mica Microbiana, Universidad Peruana Cayetano Heredia"
                                                                                      },
                                                                                      "url": "https://www.gisaid.org"
                                                                                    }
                                                                                  },
                                                                                  {
                                                                                    "branch_attrs": {
                                                                                      "labels": {
                                                                                        "aa": "ORF1b: S2338L"
                                                                                      },
                                                                                      "mutations": {
                                                                                        "ORF1b": [
                                                                                          "S2338L"
                                                                                        ],
                                                                                        "nuc": [
                                                                                          "C20480T"
                                                                                        ]
                                                                                      }
                                                                                    },
                                                                                    "name": "Peru/LIM-UPCH-0337/2020",
                                                                                    "node_attrs": {

                                                                                      "author": {
                                                                                        "author": "Pablo Tsukayama et al",
                                                                                        "value": "Pablo Tsukayama et al"
                                                                                      },
                                                                                      "clade_membership": {
                                                                                        "value": "20B"
                                                                                      },
                                                                                      "country": {
                                                                                        "value": "Peru"
                                                                                      },
                                                                                      "div": 18,
                                                                                      "division": {
                                                                                        "value": "Lima"
                                                                                      },
                                                                                      "division_exposure": {
                                                                                        "value": "Lima"
                                                                                      },
                                                                                      "gisaid_epi_isl": {
                                                                                        "value": "EPI_ISL_812492"
                                                                                      },
                                                                                      "host": {
                                                                                        "value": "Human"
                                                                                      },
                                                                                      "custom_location": {
                                                                                        "confidence": {
                                                                                          "South America": 1.0
                                                                                        },
                                                                                        "entropy": -1.000088900581841e-12,
                                                                                        "value": "South America"
                                                                                      },
                                                                                      "num_date": {
                                                                                        "confidence": [
                                                                                          2020.9494535519125,
                                                                                          2020.9494535519125
                                                                                        ],
                                                                                        "value": 2020.9494535519125
                                                                                      },
                                                                                      "originating_lab": {
                                                                                        "value": "Laboratorio de Referencia Nacional de Virus Respiratorios, Instituto Nacional de Salud Peru"
                                                                                      },
                                                                                      "pangolin_lineage": {
                                                                                        "value": "B.1.1.29"
                                                                                      },
                                                                                      "recency": {
                                                                                        "value": "Older"
                                                                                      },
                                                                                      "region": {
                                                                                        "value": "South America"
                                                                                      },
                                                                                      "region_exposure": {
                                                                                        "value": "South America"
                                                                                      },

                                                                                      "subclade_membership": {
                                                                                        "value": "20B"
                                                                                      },
                                                                                      "submitting_lab": {
                                                                                        "value": "Laboratorio de Gen\u00f3mica Microbiana, Universidad Peruana Cayetano Heredia"
                                                                                      },
                                                                                      "url": "https://www.gisaid.org"
                                                                                    }
                                                                                  },
                                                                                  {
                                                                                    "branch_attrs": {
                                                                                      "mutations": {}
                                                                                    },
                                                                                    "name": "Peru/LIM-UPCH-0351/2020",
                                                                                    "node_attrs": {

                                                                                      "author": {
                                                                                        "author": "Pablo Tsukayama et al",
                                                                                        "value": "Pablo Tsukayama et al"
                                                                                      },
                                                                                      "clade_membership": {
                                                                                        "value": "20B"
                                                                                      },
                                                                                      "country": {
                                                                                        "value": "Peru"
                                                                                      },
                                                                                      "div": 17,
                                                                                      "division": {
                                                                                        "value": "Lima"
                                                                                      },
                                                                                      "division_exposure": {
                                                                                        "value": "Lima"
                                                                                      },
                                                                                      "gisaid_epi_isl": {
                                                                                        "value": "EPI_ISL_812504"
                                                                                      },
                                                                                      "host": {
                                                                                        "value": "Human"
                                                                                      },
                                                                                      "custom_location": {
                                                                                        "confidence": {
                                                                                          "South America": 1.0
                                                                                        },
                                                                                        "entropy": -1.000088900581841e-12,
                                                                                        "value": "South America"
                                                                                      },
                                                                                      "num_date": {
                                                                                        "confidence": [
                                                                                          2020.9494535519125,
                                                                                          2020.9494535519125
                                                                                        ],
                                                                                        "value": 2020.9494535519125
                                                                                      },
                                                                                      "originating_lab": {
                                                                                        "value": "Laboratorio de Referencia Nacional de Virus Respiratorios, Instituto Nacional de Salud Peru"
                                                                                      },
                                                                                      "pangolin_lineage": {
                                                                                        "value": "B.1.1.29"
                                                                                      },
                                                                                      "recency": {
                                                                                        "value": "Older"
                                                                                      },
                                                                                      "region": {
                                                                                        "value": "South America"
                                                                                      },
                                                                                      "region_exposure": {
                                                                                        "value": "South America"
                                                                                      },

                                                                                      "subclade_membership": {
                                                                                        "value": "20B"
                                                                                      },
                                                                                      "submitting_lab": {
                                                                                        "value": "Laboratorio de Gen\u00f3mica Microbiana, Universidad Peruana Cayetano Heredia"
                                                                                      },
                                                                                      "url": "https://www.gisaid.org"
                                                                                    }
                                                                                  }
                                                                                ],
                                                                                "name": "NODE_0002886",
                                                                                "node_attrs": {
                                                                                  "clade_membership": {
                                                                                    "value": "20B"
                                                                                  },
                                                                                  "div": 17,
                                                                                  "custom_location": {
                                                                                    "confidence": {
                                                                                      "South America": 0.9995265619111049
                                                                                    },
                                                                                    "entropy": 0.004320764091186962,
                                                                                    "value": "South America"
                                                                                  },
                                                                                  "num_date": {
                                                                                    "confidence": [
                                                                                      2020.8565729095005,
                                                                                      2020.9441520529472
                                                                                    ],
                                                                                    "value": 2020.932479638675
                                                                                  },
                                                                                  "subclade_membership": {
                                                                                    "value": "20B"
                                                                                  }
                                                                                }
                                                                              }
                                                                            ],
                                                                            "name": "NODE_0002885",
                                                                            "node_attrs": {
                                                                              "clade_membership": {
                                                                                "value": "20B"
                                                                              },
                                                                              "div": 15,
                                                                              "custom_location": {
                                                                                "confidence": {
                                                                                  "Asia": 0.002306776494486788,
                                                                                  "Europe": 0.03534493258749712,
                                                                                  "South America": 0.9605715217039015
                                                                                },
                                                                                "entropy": 0.1839840751687789,
                                                                                "value": "South America"
                                                                              },
                                                                              "num_date": {
                                                                                "confidence": [
                                                                                  2020.739598000261,
                                                                                  2020.9094079165366
                                                                                ],
                                                                                "value": 2020.8243590346085
                                                                              },
                                                                              "subclade_membership": {
                                                                                "value": "20B"
                                                                              }
                                                                            }
                                                                          }
                                                                        ],
                                                                        "name": "NODE_0002853",
                                                                        "node_attrs": {
                                                                          "clade_membership": {
                                                                            "value": "20B"
                                                                          },
                                                                          "div": 8,
                                                                          "custom_location": {
                                                                            "confidence": {
                                                                              "Africa": 0.0031275737443951573,
                                                                              "Asia": 0.009676446326006076,
                                                                              "Europe": 0.41905438205295503,
                                                                              "South America": 0.5658363342425269
                                                                            },
                                                                            "entropy": 0.7652895208767397,
                                                                            "value": "South America"
                                                                          },
                                                                          "num_date": {
                                                                            "confidence": [
                                                                              2020.1904269845318,
                                                                              2020.389344262295
                                                                            ],
                                                                            "value": 2020.339721784157
                                                                          },
                                                                          "subclade_membership": {
                                                                            "value": "20B"
                                                                          }
                                                                        }
                                                                      }
                                                                    ],
                                                                    "name": "NODE_0002882",
                                                                    "node_attrs": {
                                                                      "clade_membership": {
                                                                        "value": "20B"
                                                                      },
                                                                      "div": 8,
                                                                      "custom_location": {
                                                                        "confidence": {
                                                                          "Africa": 0.0032619909973783385,
                                                                          "Asia": 0.010418801941669165,
                                                                          "Europe": 0.4124534361912171,
                                                                          "South America": 0.5714422156496822
                                                                        },
                                                                        "entropy": 0.7676841141366082,
                                                                        "value": "South America"
                                                                      },
                                                                      "num_date": {
                                                                        "confidence": [
                                                                          2020.1827582950518,
                                                                          2020.3827984592044
                                                                        ],
                                                                        "value": 2020.3187720614715
                                                                      },
                                                                      "subclade_membership": {
                                                                        "value": "20B"
                                                                      }
                                                                    }
                                                                  }
                                                                ],
                                                                "name": "NODE_0002850",
                                                                "node_attrs": {
                                                                  "clade_membership": {
                                                                    "value": "20B"
                                                                  },
                                                                  "div": 7,
                                                                  "custom_location": {
                                                                    "confidence": {
                                                                      "Asia": 0.002659458123822919,
                                                                      "Brazil": 0.0016986729675812836,
                                                                      "Europe": 0.04093182729973636,
                                                                      "South America": 0.9531820472261952
                                                                    },
                                                                    "entropy": 0.21415878106800154,
                                                                    "value": "South America"
                                                                  },
                                                                  "num_date": {
                                                                    "confidence": [
                                                                      2020.2072036726022,
                                                                      2020.3510928961748
                                                                    ],
                                                                    "value": 2020.2484752483495
                                                                  },
                                                                  "subclade_membership": {
                                                                    "value": "20B"
                                                                  }
                                                                }
                                                              }
                                                            ],
                                                            "name": "NODE_0002846",
                                                            "node_attrs": {
                                                              "clade_membership": {
                                                                "value": "20B"
                                                              },
                                                              "div": 7,
                                                              "custom_location": {
                                                                "confidence": {
                                                                  "Brazil": 0.01117119460431432,
                                                                  "Europe": 0.007837155298673406,
                                                                  "South America": 0.9796308261800194
                                                                },
                                                                "entropy": 0.11873247824248401,
                                                                "value": "South America"
                                                              },
                                                              "num_date": {
                                                                "confidence": [
                                                                  2020.2081543023949,
                                                                  2020.345998951655
                                                                ],
                                                                "value": 2020.224961479725
                                                              },
                                                              "subclade_membership": {
                                                                "value": "20B"
                                                              }
                                                            }
                                                          }
                                                        ],
                                                        "name": "NODE_0002840",
                                                        "node_attrs": {
                                                          "clade_membership": {
                                                            "value": "20B"
                                                          },
                                                          "div": 7,
                                                          "custom_location": {
                                                            "confidence": {
                                                              "Brazil": 0.01079845219572602,
                                                              "Europe": 0.0035585356581739978,
                                                              "South America": 0.9846750030763507
                                                            },
                                                            "entropy": 0.09192767213790831,
                                                            "value": "South America"
                                                          },
                                                          "num_date": {
                                                            "confidence": [
                                                              2020.1970234072742,
                                                              2020.3419417550303
                                                            ],
                                                            "value": 2020.216510232961
                                                          },
                                                          "subclade_membership": {
                                                            "value": "20B"
                                                          }
                                                        }
                                                      },
                                                      {
                                                        "branch_attrs": {
                                                          "mutations": {}
                                                        },
                                                        "children": [
                                                          {
                                                            "branch_attrs": {
                                                              "mutations": {}
                                                            },
                                                            "children": [
                                                              {
                                                                "branch_attrs": {
                                                                  "mutations": {}
                                                                },
                                                                "children": [
                                                                  {
                                                                    "branch_attrs": {
                                                                      "labels": {
                                                                        "aa": "ORF3a: D22Y; S: L821I"
                                                                      },
                                                                      "mutations": {
                                                                        "ORF3a": [
                                                                          "D22Y"
                                                                        ],
                                                                        "S": [
                                                                          "L821I"
                                                                        ],
                                                                        "nuc": [
                                                                          "C24023A",
                                                                          "G25456T"
                                                                        ]
                                                                      }
                                                                    },
                                                                    "name": "Argentina/PAIS-A0290/2020",
                                                                    "node_attrs": {

                                                                      "author": {
                                                                        "author": "Nabaes Jodar et al",
                                                                        "value": "Nabaes Jodar et al A"
                                                                      },
                                                                      "clade_membership": {
                                                                        "value": "20B"
                                                                      },
                                                                      "country": {
                                                                        "value": "Argentina"
                                                                      },
                                                                      "div": 9,
                                                                      "division": {
                                                                        "value": "Buenos Aires"
                                                                      },
                                                                      "division_exposure": {
                                                                        "value": "Buenos Aires"
                                                                      },
                                                                      "gisaid_epi_isl": {
                                                                        "value": "EPI_ISL_792364"
                                                                      },
                                                                      "host": {
                                                                        "value": "Human"
                                                                      },
                                                                      "custom_location": {
                                                                        "confidence": {
                                                                          "South America": 1.0
                                                                        },
                                                                        "entropy": -1.000088900581841e-12,
                                                                        "value": "South America"
                                                                      },
                                                                      "location": {
                                                                        "value": "La Plata"
                                                                      },
                                                                      "num_date": {
                                                                        "confidence": [
                                                                          2020.2472677595629,
                                                                          2020.2472677595629
                                                                        ],
                                                                        "value": 2020.2472677595629
                                                                      },
                                                                      "originating_lab": {
                                                                        "value": "Laboratorio de Virologia - HIEAyC San Juan de Dios"
                                                                      },
                                                                      "pangolin_lineage": {
                                                                        "value": "B.1.1.29"
                                                                      },
                                                                      "recency": {
                                                                        "value": "Older"
                                                                      },
                                                                      "region": {
                                                                        "value": "South America"
                                                                      },
                                                                      "region_exposure": {
                                                                        "value": "South America"
                                                                      },

                                                                      "subclade_membership": {
                                                                        "value": "20B"
                                                                      },
                                                                      "submitting_lab": {
                                                                        "value": "\u00c1rea de Secuenciaci\u00f3n del Laboratorio de Virolog\u00eda del Hospital de Ni\u00f1os Dr. Ricardo Gutierrez on behalf of 'Proyecto Argentino Interinstitucional de genomica de SARS-CoV-2' (PAIS Consortium)"
                                                                      },
                                                                      "url": "https://www.gisaid.org"
                                                                    }
                                                                  },
                                                                  {
                                                                    "branch_attrs": {
                                                                      "labels": {
                                                                        "aa": "ORF1a: T965I; S: R21I"
                                                                      },
                                                                      "mutations": {
                                                                        "ORF1a": [
                                                                          "T965I"
                                                                        ],
                                                                        "S": [
                                                                          "R21I"
                                                                        ],
                                                                        "nuc": [
                                                                          "C3159T",
                                                                          "T6067C",
                                                                          "C14599T",
                                                                          "G21624T"
                                                                        ]
                                                                      }
                                                                    },
                                                                    "children": [
                                                                      {
                                                                        "branch_attrs": {
                                                                          "labels": {
                                                                            "aa": "M: R44K; ORF1a: T1168I, T4065I; ORF7a: L86M; S: L18F"
                                                                          },
                                                                          "mutations": {
                                                                            "M": [
                                                                              "R44K"
                                                                            ],
                                                                            "ORF1a": [
                                                                              "T1168I",
                                                                              "T4065I"
                                                                            ],
                                                                            "ORF7a": [
                                                                              "L86M"
                                                                            ],
                                                                            "S": [
                                                                              "L18F"
                                                                            ],
                                                                            "nuc": [
                                                                              "C2434T",
                                                                              "C3768T",
                                                                              "C12459T",
                                                                              "T14247C",
                                                                              "C18555T",
                                                                              "C21614T",
                                                                              "T25620G",
                                                                              "G26653A",
                                                                              "C27649A"
                                                                            ]
                                                                          }
                                                                        },
                                                                        "name": "Colombia/ATL-INS-10/2020",
                                                                        "node_attrs": {

                                                                          "author": {
                                                                            "author": "Katherine Laiton-Donato et al",
                                                                            "value": "Katherine Laiton-Donato et al B"
                                                                          },
                                                                          "clade_membership": {
                                                                            "value": "20B"
                                                                          },
                                                                          "country": {
                                                                            "value": "Colombia"
                                                                          },
                                                                          "div": 20,
                                                                          "division": {
                                                                            "value": "Atlantico"
                                                                          },
                                                                          "division_exposure": {
                                                                            "value": "Atlantico"
                                                                          },
                                                                          "gisaid_epi_isl": {
                                                                            "value": "EPI_ISL_653762"
                                                                          },
                                                                          "host": {
                                                                            "value": "Human"
                                                                          },
                                                                          "custom_location": {
                                                                            "confidence": {
                                                                              "South America": 1.0
                                                                            },
                                                                            "entropy": -1.000088900581841e-12,
                                                                            "value": "South America"
                                                                          },
                                                                          "location": {
                                                                            "value": "Barranquilla"
                                                                          },
                                                                          "num_date": {
                                                                            "confidence": [
                                                                              2020.6352459016393,
                                                                              2020.6352459016393
                                                                            ],
                                                                            "value": 2020.6352459016393
                                                                          },
                                                                          "originating_lab": {
                                                                            "value": "Instituto Nacional de Salud, Bogot\u00e1, Colombia"
                                                                          },
                                                                          "pangolin_lineage": {
                                                                            "value": "B.1.1.237"
                                                                          },
                                                                          "recency": {
                                                                            "value": "Older"
                                                                          },
                                                                          "region": {
                                                                            "value": "South America"
                                                                          },
                                                                          "region_exposure": {
                                                                            "value": "South America"
                                                                          },

                                                                          "subclade_membership": {
                                                                            "value": "20B"
                                                                          },
                                                                          "submitting_lab": {
                                                                            "value": "Instituto Nacional de Salud, Bogot\u00e1, Colombia"
                                                                          },
                                                                          "url": "https://www.gisaid.org"
                                                                        }
                                                                      },
                                                                      {
                                                                        "branch_attrs": {
                                                                          "labels": {
                                                                            "aa": "ORF1a: T796S, S944L, N1871D, T3598I, Y3649H, S3675F, S4382G; ORF1b: G35V, E2221Q; ORF3a: Q17H; ORF8: S67F; S: Q675H"
                                                                          },
                                                                          "mutations": {
                                                                            "ORF1a": [
                                                                              "T796S",
                                                                              "S944L",
                                                                              "N1871D",
                                                                              "T3598I",
                                                                              "Y3649H",
                                                                              "S3675F",
                                                                              "S4382G"
                                                                            ],
                                                                            "ORF1b": [
                                                                              "G35V",
                                                                              "E2221Q"
                                                                            ],
                                                                            "ORF3a": [
                                                                              "Q17H"
                                                                            ],
                                                                            "ORF8": [
                                                                              "S67F"
                                                                            ],
                                                                            "S": [
                                                                              "Q675H"
                                                                            ],
                                                                            "nuc": [
                                                                              "A2651T",
                                                                              "C3096T",
                                                                              "A5876G",
                                                                              "C11058T",
                                                                              "T11210C",
                                                                              "C11289T",
                                                                              "A13409G",
                                                                              "G13571T",
                                                                              "G20128C",
                                                                              "C22264T",
                                                                              "G23587T",
                                                                              "A25443C",
                                                                              "C28093T",
                                                                              "G29553A"
                                                                            ]
                                                                          }
                                                                        },
                                                                        "name": "Colombia/MAG-INS-VG-471/2021",
                                                                        "node_attrs": {

                                                                          "author": {
                                                                            "author": "Katherine Laiton-Donato et al",
                                                                            "value": "Katherine Laiton-Donato et al B"
                                                                          },
                                                                          "clade_membership": {
                                                                            "value": "20B"
                                                                          },
                                                                          "country": {
                                                                            "value": "Colombia"
                                                                          },
                                                                          "div": 25,
                                                                          "division": {
                                                                            "value": "Magdalena"
                                                                          },
                                                                          "division_exposure": {
                                                                            "value": "Magdalena"
                                                                          },
                                                                          "gisaid_epi_isl": {
                                                                            "value": "EPI_ISL_1017704"
                                                                          },
                                                                          "host": {
                                                                            "value": "Human"
                                                                          },
                                                                          "custom_location": {
                                                                            "confidence": {
                                                                              "South America": 1.0
                                                                            },
                                                                            "entropy": -1.000088900581841e-12,
                                                                            "value": "South America"
                                                                          },
                                                                          "num_date": {
                                                                            "confidence": [
                                                                              2021.0424657534247,
                                                                              2021.0424657534247
                                                                            ],
                                                                            "value": 2021.0424657534247
                                                                          },
                                                                          "originating_lab": {
                                                                            "value": "BIO-TEST"
                                                                          },
                                                                          "pangolin_lineage": {
                                                                            "value": "B.1.1.237"
                                                                          },
                                                                          "recency": {
                                                                            "value": "One month ago"
                                                                          },
                                                                          "region": {
                                                                            "value": "South America"
                                                                          },
                                                                          "region_exposure": {
                                                                            "value": "South America"
                                                                          },

                                                                          "subclade_membership": {
                                                                            "value": "20B"
                                                                          },
                                                                          "submitting_lab": {
                                                                            "value": "Instituto Nacional de Salud- Direcci\u00f3n de Investigaci\u00f3n en Salud P\u00fablica"
                                                                          },
                                                                          "url": "https://www.gisaid.org"
                                                                        }
                                                                      }
                                                                    ],
                                                                    "name": "NODE_0002708",
                                                                    "node_attrs": {
                                                                      "clade_membership": {
                                                                        "value": "20B"
                                                                      },
                                                                      "div": 11,
                                                                      "custom_location": {
                                                                        "confidence": {
                                                                          "Europe": 0.0013109106839395007,
                                                                          "South America": 0.9980461663736857
                                                                        },
                                                                        "entropy": 0.01622100213720817,
                                                                        "value": "South America"
                                                                      },
                                                                      "num_date": {
                                                                        "confidence": [
                                                                          2020.2603625824618,
                                                                          2020.4801738303859
                                                                        ],
                                                                        "value": 2020.3935670186218
                                                                      },
                                                                      "subclade_membership": {
                                                                        "value": "20B"
                                                                      }
                                                                    }
                                                                  }
                                                                ],
                                                                "name": "NODE_0002862",
                                                                "node_attrs": {
                                                                  "clade_membership": {
                                                                    "value": "20B"
                                                                  },
                                                                  "div": 7,
                                                                  "custom_location": {
                                                                    "confidence": {
                                                                      "Europe": 0.0024682448382510516,
                                                                      "South America": 0.9960732680388917
                                                                    },
                                                                    "entropy": 0.029811941434735856,
                                                                    "value": "South America"
                                                                  },
                                                                  "num_date": {
                                                                    "confidence": [
                                                                      2020.2110016939855,
                                                                      2020.2389224385593
                                                                    ],
                                                                    "value": 2020.2253161442488
                                                                  },
                                                                  "subclade_membership": {
                                                                    "value": "20B"
                                                                  }
                                                                }
                                                              },
                                                              {
                                                                "branch_attrs": {
                                                                  "mutations": {}
                                                                },
                                                                "children": [
                                                                  {
                                                                    "branch_attrs": {
                                                                      "labels": {
                                                                        "aa": "ORF1a: T224I, V337L, L451F, V660I, I693V, Q998H, P1018S, L3776F, L3808F; ORF1b: M657I, A1219S; ORF3a: E226G"
                                                                      },
                                                                      "mutations": {
                                                                        "ORF1a": [
                                                                          "T224I",
                                                                          "V337L",
                                                                          "L451F",
                                                                          "V660I",
                                                                          "I693V",
                                                                          "Q998H",
                                                                          "P1018S",
                                                                          "L3776F",
                                                                          "L3808F"
                                                                        ],
                                                                        "ORF1b": [
                                                                          "M657I",
                                                                          "A1219S"
                                                                        ],
                                                                        "ORF3a": [
                                                                          "E226G"
                                                                        ],
                                                                        "nuc": [
                                                                          "C936T",
                                                                          "G1274C",
                                                                          "C1616T",
                                                                          "G2243A",
                                                                          "A2342G",
                                                                          "T2912C",
                                                                          "G3259T",
                                                                          "C3317T",
                                                                          "T5182C",
                                                                          "C9700T",
                                                                          "G9802A",
                                                                          "C11200T",
                                                                          "C11591T",
                                                                          "C11687T",
                                                                          "T13360C",
                                                                          "A15159G",
                                                                          "G15438T",
                                                                          "G17122T",
                                                                          "C18348T",
                                                                          "C25710T",
                                                                          "A26069G"
                                                                        ]
                                                                      }
                                                                    },
                                                                    "name": "Israel/CVL-928ngs/2020",
                                                                    "node_attrs": {

                                                                      "author": {
                                                                        "author": "Neta Zuckerman et al",
                                                                        "value": "Neta Zuckerman et al"
                                                                      },
                                                                      "clade_membership": {
                                                                        "value": "20B"
                                                                      },
                                                                      "country": {
                                                                        "value": "Asia"
                                                                      },
                                                                      "div": 28,
                                                                      "division": {
                                                                        "value": "Asia"
                                                                      },
                                                                      "division_exposure": {
                                                                        "value": "Asia"
                                                                      },
                                                                      "gisaid_epi_isl": {
                                                                        "value": "EPI_ISL_889141"
                                                                      },
                                                                      "host": {
                                                                        "value": "Human"
                                                                      },
                                                                      "custom_location": {
                                                                        "confidence": {
                                                                          "Asia": 1.0
                                                                        },
                                                                        "entropy": -1.000088900581841e-12,
                                                                        "value": "Asia"
                                                                      },
                                                                      "num_date": {
                                                                        "confidence": [
                                                                          2020.9986338797814,
                                                                          2020.9986338797814
                                                                        ],
                                                                        "value": 2020.9986338797814
                                                                      },
                                                                      "originating_lab": {
                                                                        "value": "Israel Central Virology laboratory"
                                                                      },
                                                                      "pangolin_lineage": {
                                                                        "value": "B.1.1.304"
                                                                      },
                                                                      "recency": {
                                                                        "value": "Older"
                                                                      },
                                                                      "region": {
                                                                        "value": "Asia"
                                                                      },
                                                                      "region_exposure": {
                                                                        "value": "Asia"
                                                                      },

                                                                      "subclade_membership": {
                                                                        "value": "20B"
                                                                      },
                                                                      "submitting_lab": {
                                                                        "value": "Israel National Consortium for SARS-CoV-2 sequencing"
                                                                      },
                                                                      "url": "https://www.gisaid.org"
                                                                    }
                                                                  },
                                                                  {
                                                                    "branch_attrs": {
                                                                      "labels": {
                                                                        "aa": "M: V70F"
                                                                      },
                                                                      "mutations": {
                                                                        "M": [
                                                                          "V70F"
                                                                        ],
                                                                        "nuc": [
                                                                          "T9172C",
                                                                          "A10948G",
                                                                          "G26730T"
                                                                        ]
                                                                      }
                                                                    },
                                                                    "children": [
                                                                      {
                                                                        "branch_attrs": {
                                                                          "mutations": {}
                                                                        },
                                                                        "name": "Ecuador/USFQ-045/2020",
                                                                        "node_attrs": {

                                                                          "author": {
                                                                            "author": "Bel\u00e9n Prado-Vivar et al",
                                                                            "value": "Bel\u00e9n Prado-Vivar et al"
                                                                          },
                                                                          "clade_membership": {
                                                                            "value": "20B"
                                                                          },
                                                                          "country": {
                                                                            "value": "Ecuador"
                                                                          },
                                                                          "div": 10,
                                                                          "division": {
                                                                            "value": "Los Rios"
                                                                          },
                                                                          "division_exposure": {
                                                                            "value": "Los Rios"
                                                                          },
                                                                          "gisaid_epi_isl": {
                                                                            "value": "EPI_ISL_471268"
                                                                          },
                                                                          "host": {
                                                                            "value": "Human"
                                                                          },
                                                                          "custom_location": {
                                                                            "confidence": {
                                                                              "South America": 1.0
                                                                            },
                                                                            "entropy": -1.000088900581841e-12,
                                                                            "value": "South America"
                                                                          },
                                                                          "location": {
                                                                            "value": "Babahoyo"
                                                                          },
                                                                          "num_date": {
                                                                            "confidence": [
                                                                              2020.2937158469945,
                                                                              2020.2937158469945
                                                                            ],
                                                                            "value": 2020.2937158469945
                                                                          },
                                                                          "originating_lab": {
                                                                            "value": "Hospital IESS Babahoyo"
                                                                          },
                                                                          "pangolin_lineage": {
                                                                            "value": "B.1.1.207"
                                                                          },
                                                                          "recency": {
                                                                            "value": "Older"
                                                                          },
                                                                          "region": {
                                                                            "value": "South America"
                                                                          },
                                                                          "region_exposure": {
                                                                            "value": "South America"
                                                                          },

                                                                          "subclade_membership": {
                                                                            "value": "20B"
                                                                          },
                                                                          "submitting_lab": {
                                                                            "value": "Institute of Microbiology, Universidad San Francisco de Quito"
                                                                          },
                                                                          "url": "https://www.gisaid.org"
                                                                        }
                                                                      },
                                                                      {
                                                                        "branch_attrs": {
                                                                          "mutations": {}
                                                                        },
                                                                        "children": [
                                                                          {
                                                                            "branch_attrs": {
                                                                              "labels": {
                                                                                "aa": "ORF1a: S2960F"
                                                                              },
                                                                              "mutations": {
                                                                                "ORF1a": [
                                                                                  "S2960F"
                                                                                ],
                                                                                "nuc": [
                                                                                  "C9144T",
                                                                                  "T16950C",
                                                                                  "C25539T"
                                                                                ]
                                                                              }
                                                                            },
                                                                            "name": "Australia/NSW1202/2020",
                                                                            "node_attrs": {
                                                                              "author": {
                                                                                "author": "CIDM-PH et al. et al",
                                                                                "value": "CIDM-PH et al. et al"
                                                                              },
                                                                              "clade_membership": {
                                                                                "value": "20B"
                                                                              },
                                                                              "country": {
                                                                                "value": "Oceania"
                                                                              },
                                                                              "div": 13,
                                                                              "division": {
                                                                                "value": "Oceania"
                                                                              },
                                                                              "division_exposure": {
                                                                                "value": "Oceania"
                                                                              },
                                                                              "gisaid_epi_isl": {
                                                                                "value": "EPI_ISL_699653"
                                                                              },
                                                                              "host": {
                                                                                "value": "Human"
                                                                              },
                                                                              "custom_location": {
                                                                                "confidence": {
                                                                                  "Oceania": 1.0
                                                                                },
                                                                                "entropy": -1.000088900581841e-12,
                                                                                "value": "Oceania"
                                                                              },
                                                                              "num_date": {
                                                                                "confidence": [
                                                                                  2020.8565573770493,
                                                                                  2020.8565573770493
                                                                                ],
                                                                                "value": 2020.8565573770493
                                                                              },
                                                                              "originating_lab": {
                                                                                "value": "South Eastern Area Laboratory Services (SEALS)"
                                                                              },
                                                                              "pangolin_lineage": {
                                                                                "value": "B.1.1.207"
                                                                              },
                                                                              "recency": {
                                                                                "value": "Older"
                                                                              },
                                                                              "region": {
                                                                                "value": "Oceania"
                                                                              },
                                                                              "region_exposure": {
                                                                                "value": "Oceania"
                                                                              },
                                                                              "subclade_membership": {
                                                                                "value": "20B"
                                                                              },
                                                                              "submitting_lab": {
                                                                                "value": "NSW Health Pathology - Institute of Clinical Pathology and Medical Research; Westmead Hospital; University of Sydney"
                                                                              },
                                                                              "url": "https://www.gisaid.org"
                                                                            }
                                                                          },
                                                                          {
                                                                            "branch_attrs": {
                                                                              "mutations": {}
                                                                            },
                                                                            "children": [
                                                                              {
                                                                                "branch_attrs": {
                                                                                  "mutations": {}
                                                                                },
                                                                                "children": [
                                                                                  {
                                                                                    "branch_attrs": {
                                                                                      "mutations": {}
                                                                                    },
                                                                                    "name": "Ecuador/USFQ-118/2020",
                                                                                    "node_attrs": {

                                                                                      "author": {
                                                                                        "author": "Bel\u00e9n Prado-Vivar et al",
                                                                                        "value": "Bel\u00e9n Prado-Vivar et al"
                                                                                      },
                                                                                      "clade_membership": {
                                                                                        "value": "20B"
                                                                                      },
                                                                                      "country": {
                                                                                        "value": "Ecuador"
                                                                                      },
                                                                                      "div": 10,
                                                                                      "division": {
                                                                                        "value": "Imbabura"
                                                                                      },
                                                                                      "division_exposure": {
                                                                                        "value": "Imbabura"
                                                                                      },
                                                                                      "gisaid_epi_isl": {
                                                                                        "value": "EPI_ISL_486850"
                                                                                      },
                                                                                      "host": {
                                                                                        "value": "Human"
                                                                                      },
                                                                                      "custom_location": {
                                                                                        "confidence": {
                                                                                          "South America": 1.0
                                                                                        },
                                                                                        "entropy": -1.000088900581841e-12,
                                                                                        "value": "South America"
                                                                                      },
                                                                                      "location": {
                                                                                        "value": "Ibarra"
                                                                                      },
                                                                                      "num_date": {
                                                                                        "confidence": [
                                                                                          2020.4959016393443,
                                                                                          2020.4959016393443
                                                                                        ],
                                                                                        "value": 2020.4959016393443
                                                                                      },
                                                                                      "originating_lab": {
                                                                                        "value": "Institute of Microbiology, Universidad San Francisco de Quito"
                                                                                      },
                                                                                      "pangolin_lineage": {
                                                                                        "value": "B.1.1.207"
                                                                                      },
                                                                                      "recency": {
                                                                                        "value": "Older"
                                                                                      },
                                                                                      "region": {
                                                                                        "value": "South America"
                                                                                      },
                                                                                      "region_exposure": {
                                                                                        "value": "South America"
                                                                                      },

                                                                                      "subclade_membership": {
                                                                                        "value": "20B"
                                                                                      },
                                                                                      "submitting_lab": {
                                                                                        "value": "Institute of Microbiology, Universidad San Francisco de Quito"
                                                                                      },
                                                                                      "url": "https://www.gisaid.org"
                                                                                    }
                                                                                  },
                                                                                  {
                                                                                    "branch_attrs": {
                                                                                      "mutations": {}
                                                                                    },
                                                                                    "name": "Ecuador/USFQ-114/2020",
                                                                                    "node_attrs": {

                                                                                      "author": {
                                                                                        "author": "Bel\u00e9n Prado-Vivar et al",
                                                                                        "value": "Bel\u00e9n Prado-Vivar et al"
                                                                                      },
                                                                                      "clade_membership": {
                                                                                        "value": "20B"
                                                                                      },
                                                                                      "country": {
                                                                                        "value": "Ecuador"
                                                                                      },
                                                                                      "div": 10,
                                                                                      "division": {
                                                                                        "value": "Imbabura"
                                                                                      },
                                                                                      "division_exposure": {
                                                                                        "value": "Imbabura"
                                                                                      },
                                                                                      "gisaid_epi_isl": {
                                                                                        "value": "EPI_ISL_486849"
                                                                                      },
                                                                                      "host": {
                                                                                        "value": "Human"
                                                                                      },
                                                                                      "custom_location": {
                                                                                        "confidence": {
                                                                                          "South America": 1.0
                                                                                        },
                                                                                        "entropy": -1.000088900581841e-12,
                                                                                        "value": "South America"
                                                                                      },
                                                                                      "location": {
                                                                                        "value": "Ibarra"
                                                                                      },
                                                                                      "num_date": {
                                                                                        "confidence": [
                                                                                          2020.4959016393443,
                                                                                          2020.4959016393443
                                                                                        ],
                                                                                        "value": 2020.4959016393443
                                                                                      },
                                                                                      "originating_lab": {
                                                                                        "value": "Institute of Microbiology, Universidad San Francisco de Quito"
                                                                                      },
                                                                                      "pangolin_lineage": {
                                                                                        "value": "B.1.1.207"
                                                                                      },
                                                                                      "recency": {
                                                                                        "value": "Older"
                                                                                      },
                                                                                      "region": {
                                                                                        "value": "South America"
                                                                                      },
                                                                                      "region_exposure": {
                                                                                        "value": "South America"
                                                                                      },

                                                                                      "subclade_membership": {
                                                                                        "value": "20B"
                                                                                      },
                                                                                      "submitting_lab": {
                                                                                        "value": "Institute of Microbiology, Universidad San Francisco de Quito"
                                                                                      },
                                                                                      "url": "https://www.gisaid.org"
                                                                                    }
                                                                                  }
                                                                                ],
                                                                                "name": "NODE_0002871",
                                                                                "node_attrs": {
                                                                                  "clade_membership": {
                                                                                    "value": "20B"
                                                                                  },
                                                                                  "div": 10,
                                                                                  "custom_location": {
                                                                                    "confidence": {
                                                                                      "Europe": 0.0015935942988943,
                                                                                      "South America": 0.9976988724195192
                                                                                    },
                                                                                    "entropy": 0.018623369996527982,
                                                                                    "value": "South America"
                                                                                  },
                                                                                  "num_date": {
                                                                                    "confidence": [
                                                                                      2020.4621318640159,
                                                                                      2020.4959016393443
                                                                                    ],
                                                                                    "value": 2020.4959016393443
                                                                                  },
                                                                                  "subclade_membership": {
                                                                                    "value": "20B"
                                                                                  }
                                                                                }
                                                                              },
                                                                              {
                                                                                "branch_attrs": {
                                                                                  "mutations": {}
                                                                                },
                                                                                "children": [
                                                                                  {
                                                                                    "branch_attrs": {
                                                                                      "mutations": {}
                                                                                    },
                                                                                    "name": "Ecuador/USFQ-108/2020",
                                                                                    "node_attrs": {

                                                                                      "author": {
                                                                                        "author": "Bel\u00e9n Prado-Vivar et al",
                                                                                        "value": "Bel\u00e9n Prado-Vivar et al"
                                                                                      },
                                                                                      "clade_membership": {
                                                                                        "value": "20B"
                                                                                      },
                                                                                      "country": {
                                                                                        "value": "Ecuador"
                                                                                      },
                                                                                      "div": 10,
                                                                                      "division": {
                                                                                        "value": "Chimborazo"
                                                                                      },
                                                                                      "division_exposure": {
                                                                                        "value": "Chimborazo"
                                                                                      },
                                                                                      "gisaid_epi_isl": {
                                                                                        "value": "EPI_ISL_486843"
                                                                                      },
                                                                                      "host": {
                                                                                        "value": "Human"
                                                                                      },
                                                                                      "custom_location": {
                                                                                        "confidence": {
                                                                                          "South America": 1.0
                                                                                        },
                                                                                        "entropy": -1.000088900581841e-12,
                                                                                        "value": "South America"
                                                                                      },
                                                                                      "location": {
                                                                                        "value": "Riobamba"
                                                                                      },
                                                                                      "num_date": {
                                                                                        "confidence": [
                                                                                          2020.4986338797814,
                                                                                          2020.4986338797814
                                                                                        ],
                                                                                        "value": 2020.4986338797814
                                                                                      },
                                                                                      "originating_lab": {
                                                                                        "value": "Institute of Microbiology, Universidad San Francisco de Quito"
                                                                                      },
                                                                                      "pangolin_lineage": {
                                                                                        "value": "B.1.1.207"
                                                                                      },
                                                                                      "recency": {
                                                                                        "value": "Older"
                                                                                      },
                                                                                      "region": {
                                                                                        "value": "South America"
                                                                                      },
                                                                                      "region_exposure": {
                                                                                        "value": "South America"
                                                                                      },

                                                                                      "subclade_membership": {
                                                                                        "value": "20B"
                                                                                      },
                                                                                      "submitting_lab": {
                                                                                        "value": "Institute of Microbiology, Universidad San Francisco de Quito"
                                                                                      },
                                                                                      "url": "https://www.gisaid.org"
                                                                                    }
                                                                                  },
                                                                                  {
                                                                                    "branch_attrs": {
                                                                                      "mutations": {}
                                                                                    },
                                                                                    "children": [
                                                                                      {
                                                                                        "branch_attrs": {
                                                                                          "mutations": {}
                                                                                        },
                                                                                        "name": "Ecuador/USFQ-109/2020",
                                                                                        "node_attrs": {

                                                                                          "author": {
                                                                                            "author": "Bel\u00e9n Prado-Vivar et al",
                                                                                            "value": "Bel\u00e9n Prado-Vivar et al"
                                                                                          },
                                                                                          "clade_membership": {
                                                                                            "value": "20B"
                                                                                          },
                                                                                          "country": {
                                                                                            "value": "Ecuador"
                                                                                          },
                                                                                          "div": 10,
                                                                                          "division": {
                                                                                            "value": "Chimborazo"
                                                                                          },
                                                                                          "division_exposure": {
                                                                                            "value": "Chimborazo"
                                                                                          },
                                                                                          "gisaid_epi_isl": {
                                                                                            "value": "EPI_ISL_486844"
                                                                                          },
                                                                                          "host": {
                                                                                            "value": "Human"
                                                                                          },
                                                                                          "custom_location": {
                                                                                            "confidence": {
                                                                                              "South America": 1.0
                                                                                            },
                                                                                            "entropy": -1.000088900581841e-12,
                                                                                            "value": "South America"
                                                                                          },
                                                                                          "location": {
                                                                                            "value": "Riobamba"
                                                                                          },
                                                                                          "num_date": {
                                                                                            "confidence": [
                                                                                              2020.4986338797814,
                                                                                              2020.4986338797814
                                                                                            ],
                                                                                            "value": 2020.4986338797814
                                                                                          },
                                                                                          "originating_lab": {
                                                                                            "value": "Institute of Microbiology, Universidad San Francisco de Quito"
                                                                                          },
                                                                                          "pangolin_lineage": {
                                                                                            "value": "B.1.1.207"
                                                                                          },
                                                                                          "recency": {
                                                                                            "value": "Older"
                                                                                          },
                                                                                          "region": {
                                                                                            "value": "South America"
                                                                                          },
                                                                                          "region_exposure": {
                                                                                            "value": "South America"
                                                                                          },

                                                                                          "subclade_membership": {
                                                                                            "value": "20B"
                                                                                          },
                                                                                          "submitting_lab": {
                                                                                            "value": "Institute of Microbiology, Universidad San Francisco de Quito"
                                                                                          },
                                                                                          "url": "https://www.gisaid.org"
                                                                                        }
                                                                                      },
                                                                                      {
                                                                                        "branch_attrs": {
                                                                                          "mutations": {}
                                                                                        },
                                                                                        "name": "Ecuador/USFQ-105/2020",
                                                                                        "node_attrs": {

                                                                                          "author": {
                                                                                            "author": "Bel\u00e9n Prado-Vivar et al",
                                                                                            "value": "Bel\u00e9n Prado-Vivar et al"
                                                                                          },
                                                                                          "clade_membership": {
                                                                                            "value": "20B"
                                                                                          },
                                                                                          "country": {
                                                                                            "value": "Ecuador"
                                                                                          },
                                                                                          "div": 10,
                                                                                          "division": {
                                                                                            "value": "Chimborazo"
                                                                                          },
                                                                                          "division_exposure": {
                                                                                            "value": "Chimborazo"
                                                                                          },
                                                                                          "gisaid_epi_isl": {
                                                                                            "value": "EPI_ISL_486842"
                                                                                          },
                                                                                          "host": {
                                                                                            "value": "Human"
                                                                                          },
                                                                                          "custom_location": {
                                                                                            "confidence": {
                                                                                              "South America": 1.0
                                                                                            },
                                                                                            "entropy": -1.000088900581841e-12,
                                                                                            "value": "South America"
                                                                                          },
                                                                                          "location": {
                                                                                            "value": "Riobamba"
                                                                                          },
                                                                                          "num_date": {
                                                                                            "confidence": [
                                                                                              2020.4986338797814,
                                                                                              2020.4986338797814
                                                                                            ],
                                                                                            "value": 2020.4986338797814
                                                                                          },
                                                                                          "originating_lab": {
                                                                                            "value": "Institute of Microbiology, Universidad San Francisco de Quito"
                                                                                          },
                                                                                          "pangolin_lineage": {
                                                                                            "value": "B.1.1.207"
                                                                                          },
                                                                                          "recency": {
                                                                                            "value": "Older"
                                                                                          },
                                                                                          "region": {
                                                                                            "value": "South America"
                                                                                          },
                                                                                          "region_exposure": {
                                                                                            "value": "South America"
                                                                                          },

                                                                                          "subclade_membership": {
                                                                                            "value": "20B"
                                                                                          },
                                                                                          "submitting_lab": {
                                                                                            "value": "Institute of Microbiology, Universidad San Francisco de Quito"
                                                                                          },
                                                                                          "url": "https://www.gisaid.org"
                                                                                        }
                                                                                      }
                                                                                    ],
                                                                                    "name": "NODE_0002874",
                                                                                    "node_attrs": {
                                                                                      "clade_membership": {
                                                                                        "value": "20B"
                                                                                      },
                                                                                      "div": 10,
                                                                                      "custom_location": {
                                                                                        "confidence": {
                                                                                          "Europe": 0.0012398961507016303,
                                                                                          "South America": 0.9981616432540146
                                                                                        },
                                                                                        "entropy": 0.015373142845945117,
                                                                                        "value": "South America"
                                                                                      },
                                                                                      "num_date": {
                                                                                        "confidence": [
                                                                                          2020.4761416722004,
                                                                                          2020.4986338797814
                                                                                        ],
                                                                                        "value": 2020.4986338797814
                                                                                      },
                                                                                      "subclade_membership": {
                                                                                        "value": "20B"
                                                                                      }
                                                                                    }
                                                                                  }
                                                                                ],
                                                                                "name": "NODE_0002873",
                                                                                "node_attrs": {
                                                                                  "clade_membership": {
                                                                                    "value": "20B"
                                                                                  },
                                                                                  "div": 10,
                                                                                  "custom_location": {
                                                                                    "confidence": {
                                                                                      "Europe": 0.001740786291318254,
                                                                                      "South America": 0.9975010228557764
                                                                                    },
                                                                                    "entropy": 0.01999318665104167,
                                                                                    "value": "South America"
                                                                                  },
                                                                                  "num_date": {
                                                                                    "confidence": [
                                                                                      2020.453470725956,
                                                                                      2020.496405515634
                                                                                    ],
                                                                                    "value": 2020.4817783048202
                                                                                  },
                                                                                  "subclade_membership": {
                                                                                    "value": "20B"
                                                                                  }
                                                                                }
                                                                              }
                                                                            ],
                                                                            "name": "NODE_0002870",
                                                                            "node_attrs": {
                                                                              "clade_membership": {
                                                                                "value": "20B"
                                                                              },
                                                                              "div": 10,
                                                                              "custom_location": {
                                                                                "confidence": {
                                                                                  "Asia": 0.0014040694376840624,
                                                                                  "Europe": 0.005786839216217731,
                                                                                  "South America": 0.9918552864744623
                                                                                },
                                                                                "entropy": 0.05510052779771162,
                                                                                "value": "South America"
                                                                              },
                                                                              "num_date": {
                                                                                "confidence": [
                                                                                  2020.4187005835952,
                                                                                  2020.4914945923001
                                                                                ],
                                                                                "value": 2020.4671849891586
                                                                              },
                                                                              "subclade_membership": {
                                                                                "value": "20B"
                                                                              }
                                                                            }
                                                                          }
                                                                        ],
                                                                        "name": "NODE_0002869",
                                                                        "node_attrs": {
                                                                          "clade_membership": {
                                                                            "value": "20B"
                                                                          },
                                                                          "div": 10,
                                                                          "custom_location": {
                                                                            "confidence": {
                                                                              "Asia": 0.013501920045564688,
                                                                              "Europe": 0.038727715582505914,
                                                                              "Oceania": 0.015055380169765892,
                                                                              "South America": 0.9291721507264687
                                                                            },
                                                                            "entropy": 0.3394333834158411,
                                                                            "value": "South America"
                                                                          },
                                                                          "num_date": {
                                                                            "confidence": [
                                                                              2020.3607446331991,
                                                                              2020.485851533679
                                                                            ],
                                                                            "value": 2020.4435406994328
                                                                          },
                                                                          "subclade_membership": {
                                                                            "value": "20B"
                                                                          }
                                                                        }
                                                                      }
                                                                    ],
                                                                    "name": "NODE_0002643",
                                                                    "node_attrs": {
                                                                      "clade_membership": {
                                                                        "value": "20B"
                                                                      },
                                                                      "div": 10,
                                                                      "custom_location": {
                                                                        "confidence": {
                                                                          "Asia": 0.015033251934328688,
                                                                          "Europe": 0.01613201898507867,
                                                                          "South America": 0.967003005100945
                                                                        },
                                                                        "entropy": 0.17613337633967202,
                                                                        "value": "South America"
                                                                      },
                                                                      "num_date": {
                                                                        "confidence": [
                                                                          2020.270407081289,
                                                                          2020.2937158469945
                                                                        ],
                                                                        "value": 2020.2937158469945
                                                                      },
                                                                      "subclade_membership": {
                                                                        "value": "20B"
                                                                      }
                                                                    }
                                                                  }
                                                                ],
                                                                "name": "NODE_0002865",
                                                                "node_attrs": {
                                                                  "clade_membership": {
                                                                    "value": "20B"
                                                                  },
                                                                  "div": 7,
                                                                  "custom_location": {
                                                                    "confidence": {
                                                                      "Africa": 0.002025096743962196,
                                                                      "Asia": 0.08418093332141974,
                                                                      "Europe": 0.03133216005730164,
                                                                      "South America": 0.881176793774806
                                                                    },
                                                                    "entropy": 0.45060447068098397,
                                                                    "value": "South America"
                                                                  },
                                                                  "num_date": {
                                                                    "confidence": [
                                                                      2020.2100235962057,
                                                                      2020.251077886649
                                                                    ],
                                                                    "value": 2020.2256486611227
                                                                  },
                                                                  "subclade_membership": {
                                                                    "value": "20B"
                                                                  }
                                                                }
                                                              }
                                                            ],
                                                            "name": "NODE_0002861",
                                                            "node_attrs": {
                                                              "clade_membership": {
                                                                "value": "20B"
                                                              },
                                                              "div": 7,
                                                              "custom_location": {
                                                                "confidence": {
                                                                  "Africa": 0.002117374481574652,
                                                                  "Asia": 0.0103983575231347,
                                                                  "Europe": 0.011723656761469187,
                                                                  "South America": 0.9752256637046594
                                                                },
                                                                "entropy": 0.14155942859753087,
                                                                "value": "South America"
                                                              },
                                                              "num_date": {
                                                                "confidence": [
                                                                  2020.2040566615908,
                                                                  2020.233681539744
                                                                ],
                                                                "value": 2020.2160124865306
                                                              },
                                                              "subclade_membership": {
                                                                "value": "20B"
                                                              }
                                                            }
                                                          },
                                                          {
                                                            "branch_attrs": {
                                                              "mutations": {}
                                                            },
                                                            "children": [
                                                              {
                                                                "branch_attrs": {
                                                                  "mutations": {}
                                                                },
                                                                "children": [
                                                                  {
                                                                    "branch_attrs": {
                                                                      "labels": {
                                                                        "aa": "ORF3a: D2G"
                                                                      },
                                                                      "mutations": {
                                                                        "ORF3a": [
                                                                          "D2G"
                                                                        ],
                                                                        "nuc": [
                                                                          "A25397G"
                                                                        ]
                                                                      }
                                                                    },
                                                                    "name": "SierraLeone/KGH-G-8607/2020",
                                                                    "node_attrs": {
                                                                      "author": {
                                                                        "author": "Goba et al",
                                                                        "value": "Goba et al"
                                                                      },
                                                                      "clade_membership": {
                                                                        "value": "20B"
                                                                      },
                                                                      "country": {
                                                                        "value": "Africa"
                                                                      },
                                                                      "div": 8,
                                                                      "division": {
                                                                        "value": "Africa"
                                                                      },
                                                                      "division_exposure": {
                                                                        "value": "Africa"
                                                                      },
                                                                      "genbank_accession": {
                                                                        "value": "MT872494.1"
                                                                      },
                                                                      "gisaid_epi_isl": {
                                                                        "value": "EPI_ISL_512815"
                                                                      },
                                                                      "host": {
                                                                        "value": "Human"
                                                                      },
                                                                      "custom_location": {
                                                                        "confidence": {
                                                                          "Africa": 1.0
                                                                        },
                                                                        "entropy": -1.000088900581841e-12,
                                                                        "value": "Africa"
                                                                      },
                                                                      "num_date": {
                                                                        "confidence": [
                                                                          2020.2554644808743,
                                                                          2020.2554644808743
                                                                        ],
                                                                        "value": 2020.2554644808743
                                                                      },
                                                                      "originating_lab": {
                                                                        "value": "Kenema Government Hospital, Ministry of Health and Sanitation"
                                                                      },
                                                                      "pangolin_lineage": {
                                                                        "value": "B.1.1.29"
                                                                      },
                                                                      "recency": {
                                                                        "value": "Older"
                                                                      },
                                                                      "region": {
                                                                        "value": "Africa"
                                                                      },
                                                                      "region_exposure": {
                                                                        "value": "Africa"
                                                                      },
                                                                      "subclade_membership": {
                                                                        "value": "20B"
                                                                      },
                                                                      "submitting_lab": {
                                                                        "value": "Kenema Government Hospital, Ministry of Health and Sanitation"
                                                                      },
                                                                      "url": "https://www.gisaid.org"
                                                                    }
                                                                  },
                                                                  {
                                                                    "branch_attrs": {
                                                                      "mutations": {
                                                                        "nuc": [
                                                                          "T3037C"
                                                                        ]
                                                                      }
                                                                    },
                                                                    "children": [
                                                                      {
                                                                        "branch_attrs": {
                                                                          "mutations": {
                                                                            "nuc": [
                                                                              "T241C"
                                                                            ]
                                                                          }
                                                                        },
                                                                        "children": [
                                                                          {
                                                                            "branch_attrs": {
                                                                              "labels": {
                                                                                "aa": "E: L19P; ORF1a: N2201S"
                                                                              },
                                                                              "mutations": {
                                                                                "E": [
                                                                                  "L19P"
                                                                                ],
                                                                                "ORF1a": [
                                                                                  "N2201S"
                                                                                ],
                                                                                "nuc": [
                                                                                  "A6867G",
                                                                                  "T25533A",
                                                                                  "C25614T",
                                                                                  "T26300C",
                                                                                  "C29831-",
                                                                                  "T29832-",
                                                                                  "A29833-",
                                                                                  "T29834-",
                                                                                  "C29835-",
                                                                                  "C29836-",
                                                                                  "C29837-",
                                                                                  "C29838-",
                                                                                  "A29839-",
                                                                                  "T29840-",
                                                                                  "G29841-",
                                                                                  "T29842-",
                                                                                  "G29843-",
                                                                                  "A29844-",
                                                                                  "T29845-",
                                                                                  "T29846-",
                                                                                  "T29847-",
                                                                                  "T29848-"
                                                                                ]
                                                                              }
                                                                            },
                                                                            "name": "BosniaandHerzegovina/01-Livno/2020",
                                                                            "node_attrs": {

                                                                              "author": {
                                                                                "author": "Goletic et al",
                                                                                "paper_url": "https://dx.doi.org/10.1101/2020.06.19.160606",
                                                                                "title": "Phylogenetic pattern of SARS-CoV-2 from COVID-19 patients from Bosnia and Herzegovina: lessons learned to optimize future molecular and epidemiological approaches",
                                                                                "value": "Goletic et al"
                                                                              },
                                                                              "clade_membership": {
                                                                                "value": "20B"
                                                                              },
                                                                              "country": {
                                                                                "value": "Europe"
                                                                              },
                                                                              "div": 13,
                                                                              "division": {
                                                                                "value": "Europe"
                                                                              },
                                                                              "division_exposure": {
                                                                                "value": "Europe"
                                                                              },
                                                                              "gisaid_epi_isl": {
                                                                                "value": "EPI_ISL_462753"
                                                                              },
                                                                              "host": {
                                                                                "value": "Human"
                                                                              },
                                                                              "custom_location": {
                                                                                "confidence": {
                                                                                  "Europe": 1.0
                                                                                },
                                                                                "entropy": -1.000088900581841e-12,
                                                                                "value": "Europe"
                                                                              },
                                                                              "num_date": {
                                                                                "confidence": [
                                                                                  2020.4030054644809,
                                                                                  2020.4030054644809
                                                                                ],
                                                                                "value": 2020.4030054644809
                                                                              },
                                                                              "originating_lab": {
                                                                                "value": "University Clinical Hospital of Mostar"
                                                                              },
                                                                              "pangolin_lineage": {
                                                                                "value": "B.1.1.29"
                                                                              },
                                                                              "recency": {
                                                                                "value": "Older"
                                                                              },
                                                                              "region": {
                                                                                "value": "Europe"
                                                                              },
                                                                              "region_exposure": {
                                                                                "value": "Europe"
                                                                              },

                                                                              "subclade_membership": {
                                                                                "value": "20B"
                                                                              },
                                                                              "submitting_lab": {
                                                                                "value": "University of Sarajevo Veterinary Faculty"
                                                                              },
                                                                              "url": "https://www.gisaid.org"
                                                                            }
                                                                          },
                                                                          {
                                                                            "branch_attrs": {
                                                                              "labels": {
                                                                                "aa": "ORF1a: A1812D, S3244L; ORF1b: A374D, H590Y, P1936S"
                                                                              },
                                                                              "mutations": {
                                                                                "ORF1a": [
                                                                                  "A1812D",
                                                                                  "S3244L"
                                                                                ],
                                                                                "ORF1b": [
                                                                                  "A374D",
                                                                                  "H590Y",
                                                                                  "P1936S"
                                                                                ],
                                                                                "nuc": [
                                                                                  "C5700A",
                                                                                  "T9931C",
                                                                                  "C9996T",
                                                                                  "C14588A",
                                                                                  "C15235T",
                                                                                  "C19273T"
                                                                                ]
                                                                              }
                                                                            },
                                                                            "name": "Bahrain/920268866/2020",
                                                                            "node_attrs": {
                                                                              "author": {
                                                                                "author": "Shehab et al",
                                                                                "value": "Shehab et al"
                                                                              },
                                                                              "clade_membership": {
                                                                                "value": "20B"
                                                                              },
                                                                              "country": {
                                                                                "value": "Asia"
                                                                              },
                                                                              "div": 15,
                                                                              "division": {
                                                                                "value": "Asia"
                                                                              },
                                                                              "division_exposure": {
                                                                                "value": "Asia"
                                                                              },
                                                                              "genbank_accession": {
                                                                                "value": "MT786937.1"
                                                                              },
                                                                              "gisaid_epi_isl": {
                                                                                "value": "EPI_ISL_510531"
                                                                              },
                                                                              "host": {
                                                                                "value": "Human"
                                                                              },
                                                                              "custom_location": {
                                                                                "confidence": {
                                                                                  "Asia": 1.0
                                                                                },
                                                                                "entropy": -1.000088900581841e-12,
                                                                                "value": "Asia"
                                                                              },
                                                                              "num_date": {
                                                                                "confidence": [
                                                                                  2020.4767759562842,
                                                                                  2020.4767759562842
                                                                                ],
                                                                                "value": 2020.4767759562842
                                                                              },
                                                                              "originating_lab": {
                                                                                "value": "Communicable Disease Laboratory, Public Health Directorate"
                                                                              },
                                                                              "pangolin_lineage": {
                                                                                "value": "B.1.1.212"
                                                                              },
                                                                              "recency": {
                                                                                "value": "Older"
                                                                              },
                                                                              "region": {
                                                                                "value": "Asia"
                                                                              },
                                                                              "region_exposure": {
                                                                                "value": "Asia"
                                                                              },
                                                                              "subclade_membership": {
                                                                                "value": "20B"
                                                                              },
                                                                              "submitting_lab": {
                                                                                "value": "Communicable Disease Laboratory, Public Health Directorate"
                                                                              },
                                                                              "url": "https://www.gisaid.org"
                                                                            }
                                                                          }
                                                                        ],
                                                                        "name": "NODE_0002913",
                                                                        "node_attrs": {
                                                                          "clade_membership": {
                                                                            "value": "20B"
                                                                          },
                                                                          "div": 9,
                                                                          "custom_location": {
                                                                            "confidence": {
                                                                              "Africa": 0.012644748296297657,
                                                                              "Asia": 0.4648754950787171,
                                                                              "Europe": 0.5024851427698186,
                                                                              "South America": 0.019199945473648724
                                                                            },
                                                                            "entropy": 0.8393596258465829,
                                                                            "value": "Europe"
                                                                          },
                                                                          "num_date": {
                                                                            "confidence": [
                                                                              2020.2294751135587,
                                                                              2020.3762004199007
                                                                            ],
                                                                            "value": 2020.3222661066927
                                                                          },
                                                                          "subclade_membership": {
                                                                            "value": "20B"
                                                                          }
                                                                        }
                                                                      },
                                                                      {
                                                                        "branch_attrs": {
                                                                          "mutations": {}
                                                                        },
                                                                        "children": [
                                                                          {
                                                                            "branch_attrs": {
                                                                              "labels": {
                                                                                "aa": "ORF1b: A88V, L314P, A2282V; ORF6: E13D; S: S12F"
                                                                              },
                                                                              "mutations": {
                                                                                "ORF1b": [
                                                                                  "A88V",
                                                                                  "L314P",
                                                                                  "A2282V"
                                                                                ],
                                                                                "ORF6": [
                                                                                  "E13D"
                                                                                ],
                                                                                "S": [
                                                                                  "S12F"
                                                                                ],
                                                                                "nuc": [
                                                                                  "C13730T",
                                                                                  "T14408C",
                                                                                  "C20312T",
                                                                                  "C21597T",
                                                                                  "G27240T"
                                                                                ]
                                                                              }
                                                                            },
                                                                            "name": "Philippines/PH-RITM-0019/2020",
                                                                            "node_attrs": {

                                                                              "author": {
                                                                                "author": "Tujan et al",
                                                                                "value": "Tujan et al"
                                                                              },
                                                                              "clade_membership": {
                                                                                "value": "20B"
                                                                              },
                                                                              "country": {
                                                                                "value": "Asia"
                                                                              },
                                                                              "div": 13,
                                                                              "division": {
                                                                                "value": "Asia"
                                                                              },
                                                                              "division_exposure": {
                                                                                "value": "Asia"
                                                                              },
                                                                              "gisaid_epi_isl": {
                                                                                "value": "EPI_ISL_491298"
                                                                              },
                                                                              "host": {
                                                                                "value": "Human"
                                                                              },
                                                                              "custom_location": {
                                                                                "confidence": {
                                                                                  "Asia": 1.0
                                                                                },
                                                                                "entropy": -1.000088900581841e-12,
                                                                                "value": "Asia"
                                                                              },
                                                                              "num_date": {
                                                                                "confidence": [
                                                                                  2020.4822404371585,
                                                                                  2020.4822404371585
                                                                                ],
                                                                                "value": 2020.4822404371585
                                                                              },
                                                                              "originating_lab": {
                                                                                "value": "Rural Health Unit - Calauan, Laguna"
                                                                              },
                                                                              "pangolin_lineage": {
                                                                                "value": "B.1.1.29"
                                                                              },
                                                                              "recency": {
                                                                                "value": "Older"
                                                                              },
                                                                              "region": {
                                                                                "value": "Asia"
                                                                              },
                                                                              "region_exposure": {
                                                                                "value": "Asia"
                                                                              },

                                                                              "subclade_membership": {
                                                                                "value": "20B"
                                                                              },
                                                                              "submitting_lab": {
                                                                                "value": "Research Institute for Tropical Medicine"
                                                                              },
                                                                              "url": "https://www.gisaid.org"
                                                                            }
                                                                          },
                                                                          {
                                                                            "branch_attrs": {
                                                                              "labels": {
                                                                                "aa": "ORF8: I10T"
                                                                              },
                                                                              "mutations": {
                                                                                "ORF8": [
                                                                                  "I10T"
                                                                                ],
                                                                                "nuc": [
                                                                                  "T27922C"
                                                                                ]
                                                                              }
                                                                            },
                                                                            "name": "Azerbaijan/Aghayev-01/2021",
                                                                            "node_attrs": {
                                                                              "author": {
                                                                                "author": "Aghayev Agha Rza et al",
                                                                                "value": "Aghayev Agha Rza et al"
                                                                              },
                                                                              "clade_membership": {
                                                                                "value": "20B"
                                                                              },
                                                                              "country": {
                                                                                "value": "Europe"
                                                                              },
                                                                              "div": 9,
                                                                              "division": {
                                                                                "value": "Europe"
                                                                              },
                                                                              "division_exposure": {
                                                                                "value": "Europe"
                                                                              },
                                                                              "gisaid_epi_isl": {
                                                                                "value": "EPI_ISL_882637"
                                                                              },
                                                                              "host": {
                                                                                "value": "Human"
                                                                              },
                                                                              "custom_location": {
                                                                                "confidence": {
                                                                                  "Europe": 1.0
                                                                                },
                                                                                "entropy": -1.000088900581841e-12,
                                                                                "value": "Europe"
                                                                              },
                                                                              "num_date": {
                                                                                "confidence": [
                                                                                  2021.004109589041,
                                                                                  2021.004109589041
                                                                                ],
                                                                                "value": 2021.004109589041
                                                                              },
                                                                              "originating_lab": {
                                                                                "value": "Azerbaijan National Hematology Center Division of Medical Genetics"
                                                                              },
                                                                              "pangolin_lineage": {
                                                                                "value": "B.1.1.297"
                                                                              },
                                                                              "recency": {
                                                                                "value": "Older"
                                                                              },
                                                                              "region": {
                                                                                "value": "Europe"
                                                                              },
                                                                              "region_exposure": {
                                                                                "value": "Europe"
                                                                              },
                                                                              "subclade_membership": {
                                                                                "value": "20B"
                                                                              },
                                                                              "submitting_lab": {
                                                                                "value": "Azerbaijan National Hematology Center Division of Medical Genetics"
                                                                              },
                                                                              "url": "https://www.gisaid.org"
                                                                            }
                                                                          }
                                                                        ],
                                                                        "name": "NODE_0002880",
                                                                        "node_attrs": {
                                                                          "clade_membership": {
                                                                            "value": "20B"
                                                                          },
                                                                          "div": 8,
                                                                          "custom_location": {
                                                                            "confidence": {
                                                                              "Africa": 0.012644748296297657,
                                                                              "Asia": 0.4648754950787171,
                                                                              "Europe": 0.5024851427698186,
                                                                              "South America": 0.019199945473648724
                                                                            },
                                                                            "entropy": 0.8393596258465829,
                                                                            "value": "Europe"
                                                                          },
                                                                          "num_date": {
                                                                            "confidence": [
                                                                              2020.1884005471056,
                                                                              2020.4350803128048
                                                                            ],
                                                                            "value": 2020.3338268701693
                                                                          },
                                                                          "subclade_membership": {
                                                                            "value": "20B"
                                                                          }
                                                                        }
                                                                      }
                                                                    ],
                                                                    "name": "NODE_0002911",
                                                                    "node_attrs": {
                                                                      "clade_membership": {
                                                                        "value": "20B"
                                                                      },
                                                                      "div": 8,
                                                                      "custom_location": {
                                                                        "confidence": {
                                                                          "Africa": 0.057566597052682245,
                                                                          "Asia": 0.400981301681615,
                                                                          "Europe": 0.48355121357359215,
                                                                          "South America": 0.05677909732762431
                                                                        },
                                                                        "entropy": 1.0534319508470802,
                                                                        "value": "Europe"
                                                                      },
                                                                      "num_date": {
                                                                        "confidence": [
                                                                          2020.2045815977883,
                                                                          2020.3608135876948
                                                                        ],
                                                                        "value": 2020.277701719594
                                                                      },
                                                                      "subclade_membership": {
                                                                        "value": "20B"
                                                                      }
                                                                    }
                                                                  }
                                                                ],
                                                                "name": "NODE_0002877",
                                                                "node_attrs": {
                                                                  "clade_membership": {
                                                                    "value": "20B"
                                                                  },
                                                                  "div": 7,
                                                                  "custom_location": {
                                                                    "confidence": {
                                                                      "Africa": 0.39375649745100577,
                                                                      "Asia": 0.11372920394151616,
                                                                      "Europe": 0.24588114906204867,
                                                                      "South America": 0.2446034651933597
                                                                    },
                                                                    "entropy": 1.3177455777709364,
                                                                    "value": "Africa"
                                                                  },
                                                                  "num_date": {
                                                                    "confidence": [
                                                                      2020.2112713076788,
                                                                      2020.250975437051
                                                                    ],
                                                                    "value": 2020.2332000382673
                                                                  },
                                                                  "subclade_membership": {
                                                                    "value": "20B"
                                                                  }
                                                                }
                                                              },
                                                              {
                                                                "branch_attrs": {
                                                                  "mutations": {}
                                                                },
                                                                "children": [
                                                                  {
                                                                    "branch_attrs": {
                                                                      "labels": {
                                                                        "aa": "ORF1a: P276S, M1448I; ORF1b: S1974G; ORF3a: G100C, W131C; ORF8: F120I; S: H655Y"
                                                                      },
                                                                      "mutations": {
                                                                        "ORF1a": [
                                                                          "P276S",
                                                                          "M1448I"
                                                                        ],
                                                                        "ORF1b": [
                                                                          "S1974G"
                                                                        ],
                                                                        "ORF3a": [
                                                                          "G100C",
                                                                          "W131C"
                                                                        ],
                                                                        "ORF8": [
                                                                          "F120I"
                                                                        ],
                                                                        "S": [
                                                                          "H655Y"
                                                                        ],
                                                                        "nuc": [
                                                                          "C745T",
                                                                          "C1091T",
                                                                          "G4609T",
                                                                          "T9640C",
                                                                          "A19387G",
                                                                          "T20271C",
                                                                          "T21435C",
                                                                          "C23525T",
                                                                          "G25690T",
                                                                          "G25785T",
                                                                          "C27131T",
                                                                          "T28251A"
                                                                        ]
                                                                      }
                                                                    },
                                                                    "name": "Ghana/NMIMR-NTRA-8993/2020",
                                                                    "node_attrs": {
                                                                      "author": {
                                                                        "author": "Adu et al",
                                                                        "value": "Adu et al"
                                                                      },
                                                                      "clade_membership": {
                                                                        "value": "20B"
                                                                      },
                                                                      "country": {
                                                                        "value": "Africa"
                                                                      },
                                                                      "div": 19,
                                                                      "division": {
                                                                        "value": "Africa"
                                                                      },
                                                                      "division_exposure": {
                                                                        "value": "Africa"
                                                                      },
                                                                      "genbank_accession": {
                                                                        "value": "MW598433.1"
                                                                      },
                                                                      "gisaid_epi_isl": {
                                                                        "value": "EPI_ISL_1018099"
                                                                      },
                                                                      "host": {
                                                                        "value": "Human"
                                                                      },
                                                                      "custom_location": {
                                                                        "confidence": {
                                                                          "Africa": 0.9999999999999999
                                                                        },
                                                                        "entropy": -9.99866855976916e-13,
                                                                        "value": "Africa"
                                                                      },
                                                                      "num_date": {
                                                                        "confidence": [
                                                                          2020.8483606557377,
                                                                          2020.8483606557377
                                                                        ],
                                                                        "value": 2020.8483606557377
                                                                      },
                                                                      "originating_lab": {
                                                                        "value": "Immunology, Noguchi Memorial Institute for Medical Research"
                                                                      },
                                                                      "pangolin_lineage": {
                                                                        "value": "B.1.1.31"
                                                                      },
                                                                      "recency": {
                                                                        "value": "One month ago"
                                                                      },
                                                                      "region": {
                                                                        "value": "Africa"
                                                                      },
                                                                      "region_exposure": {
                                                                        "value": "Africa"
                                                                      },
                                                                      "subclade_membership": {
                                                                        "value": "20B"
                                                                      },
                                                                      "submitting_lab": {
                                                                        "value": "Immunology, Noguchi Memorial Institute for Medical Research"
                                                                      },
                                                                      "url": "https://www.gisaid.org"
                                                                    }
                                                                  },
                                                                  {
                                                                    "branch_attrs": {
                                                                      "labels": {
                                                                        "aa": "ORF1a: P1921S; ORF1b: T1404M"
                                                                      },
                                                                      "mutations": {
                                                                        "ORF1a": [
                                                                          "P1921S"
                                                                        ],
                                                                        "ORF1b": [
                                                                          "T1404M"
                                                                        ],
                                                                        "nuc": [
                                                                          "C6026T",
                                                                          "C17678T"
                                                                        ]
                                                                      }
                                                                    },
                                                                    "children": [
                                                                      {
                                                                        "branch_attrs": {
                                                                          "labels": {
                                                                            "aa": "S: G181V"
                                                                          },
                                                                          "mutations": {
                                                                            "S": [
                                                                              "G181V"
                                                                            ],
                                                                            "nuc": [
                                                                              "G22104T"
                                                                            ]
                                                                          }
                                                                        },
                                                                        "name": "Colombia/NAR-INS-103303/2020",
                                                                        "node_attrs": {

                                                                          "author": {
                                                                            "author": "Katherine Laiton-Donato et al",
                                                                            "paper_url": "https://dx.doi.org/10.1101/2020.06.02.20120782",
                                                                            "title": "Substitutions in Spike and Nucleocapsid proteins of SARS-CoV-2 circulating in Colombia",
                                                                            "value": "Katherine Laiton-Donato et al A"
                                                                          },
                                                                          "clade_membership": {
                                                                            "value": "20B"
                                                                          },
                                                                          "country": {
                                                                            "value": "Colombia"
                                                                          },
                                                                          "div": 10,
                                                                          "division": {
                                                                            "value": "Narino"
                                                                          },
                                                                          "division_exposure": {
                                                                            "value": "Narino"
                                                                          },
                                                                          "gisaid_epi_isl": {
                                                                            "value": "EPI_ISL_456154"
                                                                          },
                                                                          "host": {
                                                                            "value": "Human"
                                                                          },
                                                                          "custom_location": {
                                                                            "confidence": {
                                                                              "South America": 1.0
                                                                            },
                                                                            "entropy": -1.000088900581841e-12,
                                                                            "value": "South America"
                                                                          },
                                                                          "location": {
                                                                            "value": "Tumaco"
                                                                          },
                                                                          "num_date": {
                                                                            "confidence": [
                                                                              2020.318306010929,
                                                                              2020.318306010929
                                                                            ],
                                                                            "value": 2020.318306010929
                                                                          },
                                                                          "originating_lab": {
                                                                            "value": "Instituto Nacional de Salud - Unidad de Secuenciaci\u00f3n y An\u00e1lisis Gen\u00f3mico"
                                                                          },
                                                                          "pangolin_lineage": {
                                                                            "value": "B.1.1.29"
                                                                          },
                                                                          "recency": {
                                                                            "value": "Older"
                                                                          },
                                                                          "region": {
                                                                            "value": "South America"
                                                                          },
                                                                          "region_exposure": {
                                                                            "value": "South America"
                                                                          },

                                                                          "subclade_membership": {
                                                                            "value": "20B"
                                                                          },
                                                                          "submitting_lab": {
                                                                            "value": "Instituto Nacional de Salud, Universidad Cooperativa de Colombia, Instituto Alexander von Humboldt, Imperial College-London, London School of Hygiene & Tropical Medicine"
                                                                          },
                                                                          "url": "https://www.gisaid.org"
                                                                        }
                                                                      },
                                                                      {
                                                                        "branch_attrs": {
                                                                          "labels": {
                                                                            "aa": "ORF9b: L61S"
                                                                          },
                                                                          "mutations": {
                                                                            "ORF9b": [
                                                                              "L61S"
                                                                            ],
                                                                            "nuc": [
                                                                              "T28465C"
                                                                            ]
                                                                          }
                                                                        },
                                                                        "children": [
                                                                          {
                                                                            "branch_attrs": {
                                                                              "labels": {
                                                                                "aa": "ORF1a: S2132G"
                                                                              },
                                                                              "mutations": {
                                                                                "ORF1a": [
                                                                                  "S2132G"
                                                                                ],
                                                                                "nuc": [
                                                                                  "A6659G",
                                                                                  "C29640T"
                                                                                ]
                                                                              }
                                                                            },
                                                                            "children": [
                                                                              {
                                                                                "branch_attrs": {
                                                                                  "labels": {
                                                                                    "aa": "N: Q28H; ORF1a: E4097K; ORF6: E55Q; ORF9b: R25T"
                                                                                  },
                                                                                  "mutations": {
                                                                                    "N": [
                                                                                      "Q28H"
                                                                                    ],
                                                                                    "ORF1a": [
                                                                                      "E4097K"
                                                                                    ],
                                                                                    "ORF6": [
                                                                                      "E55Q"
                                                                                    ],
                                                                                    "ORF9b": [
                                                                                      "R25T"
                                                                                    ],
                                                                                    "nuc": [
                                                                                      "G12554A",
                                                                                      "C24370T",
                                                                                      "C24418T",
                                                                                      "G27364C",
                                                                                      "G28357C"
                                                                                    ]
                                                                                  }
                                                                                },
                                                                                "name": "Colombia/CAQ-INS-003003/2020",
                                                                                "node_attrs": {

                                                                                  "author": {
                                                                                    "author": "Katherine Laiton-Donato et al",
                                                                                    "value": "Katherine Laiton-Donato et al B"
                                                                                  },
                                                                                  "clade_membership": {
                                                                                    "value": "20B"
                                                                                  },
                                                                                  "country": {
                                                                                    "value": "Colombia"
                                                                                  },
                                                                                  "div": 17,
                                                                                  "division": {
                                                                                    "value": "Caqueta"
                                                                                  },
                                                                                  "division_exposure": {
                                                                                    "value": "Caqueta"
                                                                                  },
                                                                                  "gisaid_epi_isl": {
                                                                                    "value": "EPI_ISL_739672"
                                                                                  },
                                                                                  "host": {
                                                                                    "value": "Human"
                                                                                  },
                                                                                  "custom_location": {
                                                                                    "confidence": {
                                                                                      "South America": 1.0
                                                                                    },
                                                                                    "entropy": -1.000088900581841e-12,
                                                                                    "value": "South America"
                                                                                  },
                                                                                  "num_date": {
                                                                                    "confidence": [
                                                                                      2020.886612021858,
                                                                                      2020.886612021858
                                                                                    ],
                                                                                    "value": 2020.886612021858
                                                                                  },
                                                                                  "originating_lab": {
                                                                                    "value": "Instituto Nacional de Salud, Bogot\u00e1, Colombia"
                                                                                  },
                                                                                  "pangolin_lineage": {
                                                                                    "value": "B.1.1.29"
                                                                                  },
                                                                                  "recency": {
                                                                                    "value": "Older"
                                                                                  },
                                                                                  "region": {
                                                                                    "value": "South America"
                                                                                  },
                                                                                  "region_exposure": {
                                                                                    "value": "South America"
                                                                                  },

                                                                                  "subclade_membership": {
                                                                                    "value": "20B"
                                                                                  },
                                                                                  "submitting_lab": {
                                                                                    "value": "Instituto Nacional de Salud, Bogot\u00e1, Colombia"
                                                                                  },
                                                                                  "url": "https://www.gisaid.org"
                                                                                }
                                                                              },
                                                                              {
                                                                                "branch_attrs": {
                                                                                  "labels": {
                                                                                    "aa": "ORF1a: Y182C; ORF1b: A1326S, G1568C; S: E180K"
                                                                                  },
                                                                                  "mutations": {
                                                                                    "ORF1a": [
                                                                                      "Y182C"
                                                                                    ],
                                                                                    "ORF1b": [
                                                                                      "A1326S",
                                                                                      "G1568C"
                                                                                    ],
                                                                                    "S": [
                                                                                      "E180K"
                                                                                    ],
                                                                                    "nuc": [
                                                                                      "A810G",
                                                                                      "C10369T",
                                                                                      "G17443T",
                                                                                      "G18169T",
                                                                                      "G22100A",
                                                                                      "T24364C",
                                                                                      "C29774T"
                                                                                    ]
                                                                                  }
                                                                                },
                                                                                "name": "Colombia/ATL-INS-VG-963/2020",
                                                                                "node_attrs": {

                                                                                  "author": {
                                                                                    "author": "Katherine Laiton-Donato et al",
                                                                                    "value": "Katherine Laiton-Donato et al B"
                                                                                  },
                                                                                  "clade_membership": {
                                                                                    "value": "20B"
                                                                                  },
                                                                                  "country": {
                                                                                    "value": "Colombia"
                                                                                  },
                                                                                  "div": 19,
                                                                                  "division": {
                                                                                    "value": "Cordoba CO"
                                                                                  },
                                                                                  "division_exposure": {
                                                                                    "value": "Cordoba CO"
                                                                                  },
                                                                                  "gisaid_epi_isl": {
                                                                                    "value": "EPI_ISL_1091923"
                                                                                  },
                                                                                  "host": {
                                                                                    "value": "Human"
                                                                                  },
                                                                                  "custom_location": {
                                                                                    "confidence": {
                                                                                      "South America": 1.0
                                                                                    },
                                                                                    "entropy": -1.000088900581841e-12,
                                                                                    "value": "South America"
                                                                                  },
                                                                                  "num_date": {
                                                                                    "confidence": [
                                                                                      2020.9877049180327,
                                                                                      2020.9877049180327
                                                                                    ],
                                                                                    "value": 2020.9877049180327
                                                                                  },
                                                                                  "originating_lab": {
                                                                                    "value": "Laboratorio de salud p\u00fablico de Atlantico"
                                                                                  },
                                                                                  "pangolin_lineage": {
                                                                                    "value": "B.1.1.29"
                                                                                  },
                                                                                  "recency": {
                                                                                    "value": "3-7 days ago"
                                                                                  },
                                                                                  "region": {
                                                                                    "value": "South America"
                                                                                  },
                                                                                  "region_exposure": {
                                                                                    "value": "South America"
                                                                                  },

                                                                                  "subclade_membership": {
                                                                                    "value": "20B"
                                                                                  },
                                                                                  "submitting_lab": {
                                                                                    "value": "Instituto Nacional de Salud- Direcci\u00f3n de Investigaci\u00f3n en Salud P\u00fablica"
                                                                                  },
                                                                                  "url": "https://www.gisaid.org"
                                                                                }
                                                                              }
                                                                            ],
                                                                            "name": "NODE_0002780",
                                                                            "node_attrs": {
                                                                              "clade_membership": {
                                                                                "value": "20B"
                                                                              },
                                                                              "div": 12,
                                                                              "custom_location": {
                                                                                "confidence": {
                                                                                  "Europe": 0.0013272197585859737,
                                                                                  "South America": 0.9980252643140595
                                                                                },
                                                                                "entropy": 0.016386508266246273,
                                                                                "value": "South America"
                                                                              },
                                                                              "num_date": {
                                                                                "confidence": [
                                                                                  2020.4104233481492,
                                                                                  2020.8570478381364
                                                                                ],
                                                                                "value": 2020.5959095386054
                                                                              },
                                                                              "subclade_membership": {
                                                                                "value": "20B"
                                                                              }
                                                                            }
                                                                          },
                                                                          {
                                                                            "branch_attrs": {
                                                                              "labels": {
                                                                                "aa": "ORF1a: K3577N"
                                                                              },
                                                                              "mutations": {
                                                                                "ORF1a": [
                                                                                  "K3577N"
                                                                                ],
                                                                                "nuc": [
                                                                                  "C10726T",
                                                                                  "G10996T"
                                                                                ]
                                                                              }
                                                                            },
                                                                            "children": [
                                                                              {
                                                                                "branch_attrs": {
                                                                                  "labels": {
                                                                                    "aa": "ORF1a: A486V, S4153P"
                                                                                  },
                                                                                  "mutations": {
                                                                                    "ORF1a": [
                                                                                      "A486V",
                                                                                      "S4153P"
                                                                                    ],
                                                                                    "nuc": [
                                                                                      "C1722T",
                                                                                      "A4204G",
                                                                                      "G6166A",
                                                                                      "C7528A",
                                                                                      "T11449C",
                                                                                      "C11606T",
                                                                                      "T12722C",
                                                                                      "C25521T",
                                                                                      "C27059T",
                                                                                      "C28232T",
                                                                                      "A29700G"
                                                                                    ]
                                                                                  }
                                                                                },
                                                                                "name": "Colombia/PUT-INS-VG-765/2020",
                                                                                "node_attrs": {

                                                                                  "author": {
                                                                                    "author": "Katherine Laiton-Donato et al",
                                                                                    "value": "Katherine Laiton-Donato et al B"
                                                                                  },
                                                                                  "clade_membership": {
                                                                                    "value": "20B"
                                                                                  },
                                                                                  "country": {
                                                                                    "value": "Colombia"
                                                                                  },
                                                                                  "div": 23,
                                                                                  "division": {
                                                                                    "value": "Putumayo"
                                                                                  },
                                                                                  "division_exposure": {
                                                                                    "value": "Putumayo"
                                                                                  },
                                                                                  "gisaid_epi_isl": {
                                                                                    "value": "EPI_ISL_1017708"
                                                                                  },
                                                                                  "host": {
                                                                                    "value": "Human"
                                                                                  },
                                                                                  "custom_location": {
                                                                                    "confidence": {
                                                                                      "South America": 1.0
                                                                                    },
                                                                                    "entropy": -1.000088900581841e-12,
                                                                                    "value": "South America"
                                                                                  },
                                                                                  "num_date": {
                                                                                    "confidence": [
                                                                                      2020.9030054644809,
                                                                                      2020.9030054644809
                                                                                    ],
                                                                                    "value": 2020.9030054644809
                                                                                  },
                                                                                  "originating_lab": {
                                                                                    "value": "Hospital Universitario Hernando Moncaleano Perdomo"
                                                                                  },
                                                                                  "pangolin_lineage": {
                                                                                    "value": "B.1.1.29"
                                                                                  },
                                                                                  "recency": {
                                                                                    "value": "One month ago"
                                                                                  },
                                                                                  "region": {
                                                                                    "value": "South America"
                                                                                  },
                                                                                  "region_exposure": {
                                                                                    "value": "South America"
                                                                                  },

                                                                                  "subclade_membership": {
                                                                                    "value": "20B"
                                                                                  },
                                                                                  "submitting_lab": {
                                                                                    "value": "Instituto Nacional de Salud- Direcci\u00f3n de Investigaci\u00f3n en Salud P\u00fablica"
                                                                                  },
                                                                                  "url": "https://www.gisaid.org"
                                                                                }
                                                                              },
                                                                              {
                                                                                "branch_attrs": {
                                                                                  "labels": {
                                                                                    "aa": "M: D209Y; ORF1b: M1839I; ORF3a: A110S"
                                                                                  },
                                                                                  "mutations": {
                                                                                    "M": [
                                                                                      "D209Y"
                                                                                    ],
                                                                                    "ORF1b": [
                                                                                      "M1839I"
                                                                                    ],
                                                                                    "ORF3a": [
                                                                                      "A110S"
                                                                                    ],
                                                                                    "nuc": [
                                                                                      "C7735T",
                                                                                      "T10330C",
                                                                                      "C13629T",
                                                                                      "G18984T",
                                                                                      "T24412C",
                                                                                      "G25720T",
                                                                                      "G27147T"
                                                                                    ]
                                                                                  }
                                                                                },
                                                                                "children": [
                                                                                  {
                                                                                    "branch_attrs": {
                                                                                      "mutations": {}
                                                                                    },
                                                                                    "name": "Colombia/NAR-INS-IP004/2020",
                                                                                    "node_attrs": {

                                                                                      "author": {
                                                                                        "author": "Katherine Laiton-Donato et al",
                                                                                        "value": "Katherine Laiton-Donato et al B"
                                                                                      },
                                                                                      "clade_membership": {
                                                                                        "value": "20B"
                                                                                      },
                                                                                      "country": {
                                                                                        "value": "Colombia"
                                                                                      },
                                                                                      "div": 19,
                                                                                      "division": {
                                                                                        "value": "Narino"
                                                                                      },
                                                                                      "division_exposure": {
                                                                                        "value": "Narino"
                                                                                      },
                                                                                      "gisaid_epi_isl": {
                                                                                        "value": "EPI_ISL_791093"
                                                                                      },
                                                                                      "host": {
                                                                                        "value": "Human"
                                                                                      },
                                                                                      "custom_location": {
                                                                                        "confidence": {
                                                                                          "South America": 1.0
                                                                                        },
                                                                                        "entropy": -1.000088900581841e-12,
                                                                                        "value": "South America"
                                                                                      },
                                                                                      "num_date": {
                                                                                        "confidence": [
                                                                                          2020.9357923497269,
                                                                                          2020.9357923497269
                                                                                        ],
                                                                                        "value": 2020.9357923497269
                                                                                      },
                                                                                      "originating_lab": {
                                                                                        "value": "Instituto Nacional de Salud - Unidad de Secuenciaci\u00f3n y An\u00e1lisis Gen\u00f3mico"
                                                                                      },
                                                                                      "pangolin_lineage": {
                                                                                        "value": "I.1"
                                                                                      },
                                                                                      "recency": {
                                                                                        "value": "Older"
                                                                                      },
                                                                                      "region": {
                                                                                        "value": "South America"
                                                                                      },
                                                                                      "region_exposure": {
                                                                                        "value": "South America"
                                                                                      },

                                                                                      "subclade_membership": {
                                                                                        "value": "20B"
                                                                                      },
                                                                                      "submitting_lab": {
                                                                                        "value": "Instituto Nacional de Salud - Direcci\u00f3n de Investigaci\u00f3n en Salud P\u00fablica"
                                                                                      },
                                                                                      "url": "https://www.gisaid.org"
                                                                                    }
                                                                                  },
                                                                                  {
                                                                                    "branch_attrs": {
                                                                                      "mutations": {}
                                                                                    },
                                                                                    "name": "Colombia/NAR-INS-IP005/2020",
                                                                                    "node_attrs": {

                                                                                      "author": {
                                                                                        "author": "Katherine Laiton-Donato et al",
                                                                                        "value": "Katherine Laiton-Donato et al B"
                                                                                      },
                                                                                      "clade_membership": {
                                                                                        "value": "20B"
                                                                                      },
                                                                                      "country": {
                                                                                        "value": "Colombia"
                                                                                      },
                                                                                      "div": 19,
                                                                                      "division": {
                                                                                        "value": "Narino"
                                                                                      },
                                                                                      "division_exposure": {
                                                                                        "value": "Narino"
                                                                                      },
                                                                                      "gisaid_epi_isl": {
                                                                                        "value": "EPI_ISL_791094"
                                                                                      },
                                                                                      "host": {
                                                                                        "value": "Human"
                                                                                      },
                                                                                      "custom_location": {
                                                                                        "confidence": {
                                                                                          "South America": 1.0
                                                                                        },
                                                                                        "entropy": -1.000088900581841e-12,
                                                                                        "value": "South America"
                                                                                      },
                                                                                      "num_date": {
                                                                                        "confidence": [
                                                                                          2020.9357923497269,
                                                                                          2020.9357923497269
                                                                                        ],
                                                                                        "value": 2020.9357923497269
                                                                                      },
                                                                                      "originating_lab": {
```
