## Supplementary Data 2 for "Emergence of the novel SARS-CoV-2 lineage P.4.1 and massive spread of P.2 in South Brazil": ncov_CVL_RS_South_America_14Abr2021.json (part 40 of 64)

```
                                                                                        "value": "Instituto Nacional de Salud - Unidad de Secuenciaci\u00f3n y An\u00e1lisis Gen\u00f3mico"
                                                                                      },
                                                                                      "pangolin_lineage": {
                                                                                        "value": "I.1"
                                                                                      },
                                                                                      "recency": {
                                                                                        "value": "Older"
                                                                                      },
                                                                                      "region": {
                                                                                        "value": "South America"
                                                                                      },
                                                                                      "region_exposure": {
                                                                                        "value": "South America"
                                                                                      },

                                                                                      "subclade_membership": {
                                                                                        "value": "20B"
                                                                                      },
                                                                                      "submitting_lab": {
                                                                                        "value": "Instituto Nacional de Salud - Direcci\u00f3n de Investigaci\u00f3n en Salud P\u00fablica"
                                                                                      },
                                                                                      "url": "https://www.gisaid.org"
                                                                                    }
                                                                                  }
                                                                                ],
                                                                                "name": "NODE_0002782",
                                                                                "node_attrs": {
                                                                                  "clade_membership": {
                                                                                    "value": "20B"
                                                                                  },
                                                                                  "div": 19,
                                                                                  "custom_location": {
                                                                                    "confidence": {
                                                                                      "Europe": 0.0012154772888616145,
                                                                                      "South America": 0.9981916909895044
                                                                                    },
                                                                                    "entropy": 0.015161871951655822,
                                                                                    "value": "South America"
                                                                                  },
                                                                                  "num_date": {
                                                                                    "confidence": [
                                                                                      2020.8881651280576,
                                                                                      2020.9357923497269
                                                                                    ],
                                                                                    "value": 2020.9357923497269
                                                                                  },
                                                                                  "subclade_membership": {
                                                                                    "value": "20B"
                                                                                  }
                                                                                }
                                                                              }
                                                                            ],
                                                                            "name": "NODE_0002781",
                                                                            "node_attrs": {
                                                                              "clade_membership": {
                                                                                "value": "20B"
                                                                              },
                                                                              "div": 12,
                                                                              "custom_location": {
                                                                                "confidence": {
                                                                                  "Europe": 0.0014514333671270582,
                                                                                  "South America": 0.9978548472891013
                                                                                },
                                                                                "entropy": 0.01760059205915063,
                                                                                "value": "South America"
                                                                              },
                                                                              "num_date": {
                                                                                "confidence": [
                                                                                  2020.33840736409,
                                                                                  2020.7261975136773
                                                                                ],
                                                                                "value": 2020.5746055041961
                                                                              },
                                                                              "subclade_membership": {
                                                                                "value": "20B"
                                                                              }
                                                                            }
                                                                          }
                                                                        ],
                                                                        "name": "NODE_0002779",
                                                                        "node_attrs": {
                                                                          "clade_membership": {
                                                                            "value": "20B"
                                                                          },
                                                                          "div": 10,
                                                                          "custom_location": {
                                                                            "confidence": {
                                                                              "Europe": 0.002660099746248399,
                                                                              "South America": 0.9957224834617748
                                                                            },
                                                                            "entropy": 0.032317649184780986,
                                                                            "value": "South America"
                                                                          },
                                                                          "num_date": {
                                                                            "confidence": [
                                                                              2020.2634052035587,
                                                                              2020.690433444827
                                                                            ],
                                                                            "value": 2020.4403533687143
                                                                          },
                                                                          "subclade_membership": {
                                                                            "value": "20B"
                                                                          }
                                                                        }
                                                                      }
                                                                    ],
                                                                    "name": "NODE_0002778",
                                                                    "node_attrs": {
                                                                      "clade_membership": {
                                                                        "value": "20B"
                                                                      },
                                                                      "div": 9,
                                                                      "custom_location": {
                                                                        "confidence": {
                                                                          "Africa": 0.013470476047660013,
                                                                          "Asia": 0.0018422108974997962,
                                                                          "Europe": 0.010947467053454537,
                                                                          "South America": 0.9731250981150839
                                                                        },
                                                                        "entropy": 0.15058225002858133,
                                                                        "value": "South America"
                                                                      },
                                                                      "num_date": {
                                                                        "confidence": [
                                                                          2020.2630231447688,
                                                                          2020.316790431403
                                                                        ],
                                                                        "value": 2020.3017371919289
                                                                      },
                                                                      "subclade_membership": {
                                                                        "value": "20B"
                                                                      }
                                                                    }
                                                                  }
                                                                ],
                                                                "name": "NODE_0002881",
                                                                "node_attrs": {
                                                                  "clade_membership": {
                                                                    "value": "20B"
                                                                  },
                                                                  "div": 7,
                                                                  "custom_location": {
                                                                    "confidence": {
                                                                      "Africa": 0.2718929332762395,
                                                                      "Asia": 0.010465772450131732,
                                                                      "Europe": 0.05434027579716393,
                                                                      "South America": 0.6620411555478878
                                                                    },
                                                                    "entropy": 0.8425370997067233,
                                                                    "value": "South America"
                                                                  },
                                                                  "num_date": {
                                                                    "confidence": [
                                                                      2020.2093087471842,
                                                                      2020.2653740613428
                                                                    ],
                                                                    "value": 2020.2317514304655
                                                                  },
                                                                  "subclade_membership": {
                                                                    "value": "20B"
                                                                  }
                                                                }
                                                              }
                                                            ],
                                                            "name": "NODE_0002876",
                                                            "node_attrs": {
                                                              "clade_membership": {
                                                                "value": "20B"
                                                              },
                                                              "div": 7,
                                                              "custom_location": {
                                                                "confidence": {
                                                                  "Africa": 0.2266270603718649,
                                                                  "Asia": 0.022158630259089415,
                                                                  "Europe": 0.07964523397001781,
                                                                  "South America": 0.6702709646352744
                                                                },
                                                                "entropy": 0.9001496930960059,
                                                                "value": "South America"
                                                              },
                                                              "num_date": {
                                                                "confidence": [
                                                                  2020.204553899169,
                                                                  2020.2371789587073
                                                                ],
                                                                "value": 2020.2240022170733
                                                              },
                                                              "subclade_membership": {
                                                                "value": "20B"
                                                              }
                                                            }
                                                          }
                                                        ],
                                                        "name": "NODE_0002856",
                                                        "node_attrs": {
                                                          "clade_membership": {
                                                            "value": "20B"
                                                          },
                                                          "div": 7,
                                                          "custom_location": {
                                                            "confidence": {
                                                              "Africa": 0.014442430472562301,
                                                              "Asia": 0.006131541017645302,
                                                              "Europe": 0.018963058850415635,
                                                              "South America": 0.9596701306792464
                                                            },
                                                            "entropy": 0.21341520623871046,
                                                            "value": "South America"
                                                          },
                                                          "num_date": {
                                                            "confidence": [
                                                              2020.190816475219,
                                                              2020.2313233756117
                                                            ],
                                                            "value": 2020.2084519048956
                                                          },
                                                          "subclade_membership": {
                                                            "value": "20B"
                                                          }
                                                        }
                                                      }
                                                    ],
                                                    "name": "NODE_0002838",
                                                    "node_attrs": {
                                                      "clade_membership": {
                                                        "value": "20B"
                                                      },
                                                      "div": 7,
                                                      "custom_location": {
                                                        "confidence": {
                                                          "Europe": 0.004259596486191238,
                                                          "South America": 0.9927236884642329
                                                        },
                                                        "entropy": 0.05178002736432508,
                                                        "value": "South America"
                                                      },
                                                      "num_date": {
                                                        "confidence": [
                                                          2020.160548738572,
                                                          2020.2334202175032
                                                        ],
                                                        "value": 2020.1903452980496
                                                      },
                                                      "subclade_membership": {
                                                        "value": "20B"
                                                      }
                                                    }
                                                  }
                                                ],
                                                "name": "NODE_0002828",
                                                "node_attrs": {
                                                  "clade_membership": {
                                                    "value": "20B"
                                                  },
                                                  "div": 7,
                                                  "custom_location": {
                                                    "confidence": {
                                                      "Europe": 0.00252494610028514,
                                                      "South America": 0.9964144872652384
                                                    },
                                                    "entropy": 0.027327938946650476,
                                                    "value": "South America"
                                                  },
                                                  "num_date": {
                                                    "confidence": [
                                                      2020.174313362863,
                                                      2020.1895375235385
                                                    ],
                                                    "value": 2020.183261141726
                                                  },
                                                  "subclade_membership": {
                                                    "value": "20B"
                                                  }
                                                }
                                              },
                                              {
                                                "branch_attrs": {
                                                  "mutations": {}
                                                },
                                                "children": [
                                                  {
                                                    "branch_attrs": {
                                                      "mutations": {}
                                                    },
                                                    "children": [
                                                      {
                                                        "branch_attrs": {
                                                          "mutations": {}
                                                        },
                                                        "children": [
                                                          {
                                                            "branch_attrs": {
                                                              "mutations": {}
                                                            },
                                                            "children": [
                                                              {
                                                                "branch_attrs": {
                                                                  "labels": {
                                                                    "aa": "ORF1a: A698V, K2511R"
                                                                  },
                                                                  "mutations": {
                                                                    "ORF1a": [
                                                                      "A698V",
                                                                      "K2511R"
                                                                    ],
                                                                    "nuc": [
                                                                      "C2358T",
                                                                      "A5128G",
                                                                      "A7797G",
                                                                      "C8626T"
                                                                    ]
                                                                  }
                                                                },
                                                                "name": "Ecuador/52389/2020",
                                                                "node_attrs": {

                                                                  "author": {
                                                                    "author": "Alfredo Bruno Caicedo et al",
                                                                    "value": "Alfredo Bruno Caicedo et al"
                                                                  },
                                                                  "clade_membership": {
                                                                    "value": "20B"
                                                                  },
                                                                  "country": {
                                                                    "value": "Ecuador"
                                                                  },
                                                                  "div": 11,
                                                                  "division": {
                                                                    "value": "Santa Elena"
                                                                  },
                                                                  "division_exposure": {
                                                                    "value": "Santa Elena"
                                                                  },
                                                                  "gisaid_epi_isl": {
                                                                    "value": "EPI_ISL_491954"
                                                                  },
                                                                  "host": {
                                                                    "value": "Human"
                                                                  },
                                                                  "custom_location": {
                                                                    "confidence": {
                                                                      "South America": 1.0
                                                                    },
                                                                    "entropy": -1.000088900581841e-12,
                                                                    "value": "South America"
                                                                  },
                                                                  "num_date": {
                                                                    "confidence": [
                                                                      2020.405737704918,
                                                                      2020.405737704918
                                                                    ],
                                                                    "value": 2020.405737704918
                                                                  },
                                                                  "originating_lab": {
                                                                    "value": "Instituto Nacional de Investigaci\u00f3n en Salud P\u00fablica - INSPI"
                                                                  },
                                                                  "pangolin_lineage": {
                                                                    "value": "B.1.1.29"
                                                                  },
                                                                  "recency": {
                                                                    "value": "Older"
                                                                  },
                                                                  "region": {
                                                                    "value": "South America"
                                                                  },
                                                                  "region_exposure": {
                                                                    "value": "South America"
                                                                  },

                                                                  "subclade_membership": {
                                                                    "value": "20B"
                                                                  },
                                                                  "submitting_lab": {
                                                                    "value": "INSPI - Charit\u00e9"
                                                                  },
                                                                  "url": "https://www.gisaid.org"
                                                                }
                                                              },
                                                              {
                                                                "branch_attrs": {
                                                                  "labels": {
                                                                    "aa": "ORF1a: L758V, P971S, E1293D, S1905F, S3001G, M3221I, T3750I, V3976F; ORF1b: S598I"
                                                                  },
                                                                  "mutations": {
                                                                    "ORF1a": [
                                                                      "L758V",
                                                                      "P971S",
                                                                      "E1293D",
                                                                      "S1905F",
                                                                      "S3001G",
                                                                      "M3221I",
                                                                      "T3750I",
                                                                      "V3976F"
                                                                    ],
                                                                    "ORF1b": [
                                                                      "S598I"
                                                                    ],
                                                                    "nuc": [
                                                                      "C254T",
                                                                      "C775T",
                                                                      "T2537G",
                                                                      "C3176T",
                                                                      "G4144T",
                                                                      "C5979T",
                                                                      "A9266G",
                                                                      "G9928T",
                                                                      "C11514T",
                                                                      "G12191T",
                                                                      "G15260T",
                                                                      "T16479C",
                                                                      "T18729C",
                                                                      "G20469A",
                                                                      "G22201T"
                                                                    ]
                                                                  }
                                                                },
                                                                "name": "Austria/CeMM3719/2021",
                                                                "node_attrs": {

                                                                  "author": {
                                                                    "author": "Lukas Endler et al",
                                                                    "value": "Lukas Endler et al"
                                                                  },
                                                                  "clade_membership": {
                                                                    "value": "20B"
                                                                  },
                                                                  "country": {
                                                                    "value": "Europe"
                                                                  },
                                                                  "div": 22,
                                                                  "division": {
                                                                    "value": "Europe"
                                                                  },
                                                                  "division_exposure": {
                                                                    "value": "Europe"
                                                                  },
                                                                  "gisaid_epi_isl": {
                                                                    "value": "EPI_ISL_1008340"
                                                                  },
                                                                  "host": {
                                                                    "value": "Human"
                                                                  },
                                                                  "custom_location": {
                                                                    "confidence": {
                                                                      "Europe": 0.9999999999999999
                                                                    },
                                                                    "entropy": -9.99866855976916e-13,
                                                                    "value": "Europe"
                                                                  },
                                                                  "num_date": {
                                                                    "confidence": [
                                                                      2021.0863013698631,
                                                                      2021.0863013698631
                                                                    ],
                                                                    "value": 2021.0863013698631
                                                                  },
                                                                  "originating_lab": {
                                                                    "value": "Department of Laboratory Medicine, Division of Clinical Virology, University of Medicine, Vienna"
                                                                  },
                                                                  "pangolin_lineage": {
                                                                    "value": "B.1.1.232"
                                                                  },
                                                                  "recency": {
                                                                    "value": "One month ago"
                                                                  },
                                                                  "region": {
                                                                    "value": "Europe"
                                                                  },
                                                                  "region_exposure": {
                                                                    "value": "Europe"
                                                                  },

                                                                  "subclade_membership": {
                                                                    "value": "20B"
                                                                  },
                                                                  "submitting_lab": {
                                                                    "value": "Bergthaler laboratory, CeMM Research Center for Molecular Medicine of the Austrian Academy of Sciences"
                                                                  },
                                                                  "url": "https://www.gisaid.org"
                                                                }
                                                              }
                                                            ],
                                                            "name": "NODE_0002892",
                                                            "node_attrs": {
                                                              "clade_membership": {
                                                                "value": "20B"
                                                              },
                                                              "div": 7,
                                                              "custom_location": {
                                                                "confidence": {
                                                                  "Africa": 0.002087495447774987,
                                                                  "Asia": 0.005982111051344972,
                                                                  "Europe": 0.17464308755056684,
                                                                  "South America": 0.8142584349634779
                                                                },
                                                                "entropy": 0.5354269684611298,
                                                                "value": "South America"
                                                              },
                                                              "num_date": {
                                                                "confidence": [
                                                                  2020.211551104367,
                                                                  2020.405737704918
                                                                ],
                                                                "value": 2020.2494294299581
                                                              },
                                                              "subclade_membership": {
                                                                "value": "20B"
                                                              }
                                                            }
                                                          },
                                                          {
                                                            "branch_attrs": {
                                                              "mutations": {}
                                                            },
                                                            "children": [
                                                              {
                                                                "branch_attrs": {
                                                                  "labels": {
                                                                    "aa": "ORF1a: G192D; ORF1b: A1491V"
                                                                  },
                                                                  "mutations": {
                                                                    "ORF1a": [
                                                                      "G192D"
                                                                    ],
                                                                    "ORF1b": [
                                                                      "A1491V"
                                                                    ],
                                                                    "nuc": [
                                                                      "G840A",
                                                                      "C17939T",
                                                                      "C18744T",
                                                                      "T20217C"
                                                                    ]
                                                                  }
                                                                },
                                                                "name": "Ireland/LH-NVRL-20IRL26172/2020",
                                                                "node_attrs": {
                                                                  "author": {
                                                                    "author": "Michael Carr et al",
                                                                    "value": "Michael Carr et al"
                                                                  },
                                                                  "clade_membership": {
                                                                    "value": "20B"
                                                                  },
                                                                  "country": {
                                                                    "value": "Europe"
                                                                  },
                                                                  "div": 11,
                                                                  "division": {
                                                                    "value": "Europe"
                                                                  },
                                                                  "division_exposure": {
                                                                    "value": "Europe"
                                                                  },
                                                                  "gisaid_epi_isl": {
                                                                    "value": "EPI_ISL_501260"
                                                                  },
                                                                  "host": {
                                                                    "value": "Human"
                                                                  },
                                                                  "custom_location": {
                                                                    "confidence": {
                                                                      "Europe": 1.0
                                                                    },
                                                                    "entropy": -1.000088900581841e-12,
                                                                    "value": "Europe"
                                                                  },
                                                                  "num_date": {
                                                                    "confidence": [
                                                                      2020.4248633879781,
                                                                      2020.4248633879781
                                                                    ],
                                                                    "value": 2020.4248633879781
                                                                  },
                                                                  "originating_lab": {
                                                                    "value": "National Virus Reference Laboratory"
                                                                  },
                                                                  "pangolin_lineage": {
                                                                    "value": "B.1.1.296"
                                                                  },
                                                                  "recency": {
                                                                    "value": "Older"
                                                                  },
                                                                  "region": {
                                                                    "value": "Europe"
                                                                  },
                                                                  "region_exposure": {
                                                                    "value": "Europe"
                                                                  },

                                                                  "subclade_membership": {
                                                                    "value": "20B"
                                                                  },
                                                                  "submitting_lab": {
                                                                    "value": "National Virus Reference Laboratory"
                                                                  },
                                                                  "url": "https://www.gisaid.org"
                                                                }
                                                              },
                                                              {
                                                                "branch_attrs": {
                                                                  "labels": {
                                                                    "aa": "ORF1a: A1352T; ORF1b: P1095S"
                                                                  },
                                                                  "mutations": {
                                                                    "ORF1a": [
                                                                      "A1352T"
                                                                    ],
                                                                    "ORF1b": [
                                                                      "P1095S"
                                                                    ],
                                                                    "nuc": [
                                                                      "G4319A",
                                                                      "C5842T",
                                                                      "C16750T",
                                                                      "C24034T"
                                                                    ]
                                                                  }
                                                                },
                                                                "children": [
                                                                  {
                                                                    "branch_attrs": {
                                                                      "labels": {
                                                                        "aa": "ORF8: I39T"
                                                                      },
                                                                      "mutations": {
                                                                        "ORF8": [
                                                                          "I39T"
                                                                        ],
                                                                        "nuc": [
                                                                          "C292T",
                                                                          "T13935C",
                                                                          "G19509A",
                                                                          "T28009C"
                                                                        ]
                                                                      }
                                                                    },
                                                                    "name": "Ecuador/USFQ-173/2020",
                                                                    "node_attrs": {
                                                                      "author": {
                                                                        "author": "Bel\u00e9n Prado-Vivar et al",
                                                                        "value": "Bel\u00e9n Prado-Vivar et al"
                                                                      },
                                                                      "clade_membership": {
                                                                        "value": "20B"
                                                                      },
                                                                      "country": {
                                                                        "value": "Ecuador"
                                                                      },
                                                                      "div": 15,
                                                                      "division": {
                                                                        "value": "Imbabura"
                                                                      },
                                                                      "division_exposure": {
                                                                        "value": "Imbabura"
                                                                      },
                                                                      "gisaid_epi_isl": {
                                                                        "value": "EPI_ISL_697783"
                                                                      },
                                                                      "host": {
                                                                        "value": "Human"
                                                                      },
                                                                      "custom_location": {
                                                                        "confidence": {
                                                                          "South America": 1.0
                                                                        },
                                                                        "entropy": -1.000088900581841e-12,
                                                                        "value": "South America"
                                                                      },
                                                                      "location": {
                                                                        "value": "Ibarra"
                                                                      },
                                                                      "num_date": {
                                                                        "confidence": [
                                                                          2020.5560109289618,
                                                                          2020.5560109289618
                                                                        ],
                                                                        "value": 2020.5560109289618
                                                                      },
                                                                      "originating_lab": {
                                                                        "value": "Institute of Microbiology, Universidad San Francisco de Quito"
                                                                      },
                                                                      "pangolin_lineage": {
                                                                        "value": "B.1.1.10"
                                                                      },
                                                                      "recency": {
                                                                        "value": "Older"
                                                                      },
                                                                      "region": {
                                                                        "value": "South America"
                                                                      },
                                                                      "region_exposure": {
                                                                        "value": "South America"
                                                                      },
                                                                      "subclade_membership": {
                                                                        "value": "20B"
                                                                      },
                                                                      "submitting_lab": {
                                                                        "value": "Institute of Microbiology, Universidad San Francisco de Quito"
                                                                      },
                                                                      "url": "https://www.gisaid.org"
                                                                    }
                                                                  },
                                                                  {
                                                                    "branch_attrs": {
                                                                      "labels": {
                                                                        "aa": "ORF9b: P10L"
                                                                      },
                                                                      "mutations": {
                                                                        "ORF9b": [
                                                                          "P10L"
                                                                        ],
                                                                        "nuc": [
                                                                          "C203T",
                                                                          "A9754G",
                                                                          "C28312T"
                                                                        ]
                                                                      }
                                                                    },
                                                                    "name": "Ecuador/ZZL-5/2020",
                                                                    "node_attrs": {

                                                                      "author": {
                                                                        "author": "Jeannete Zurita et al",
                                                                        "value": "Jeannete Zurita et al"
                                                                      },
                                                                      "clade_membership": {
                                                                        "value": "20B"
                                                                      },
                                                                      "country": {
                                                                        "value": "Ecuador"
                                                                      },
                                                                      "div": 14,
                                                                      "division": {
                                                                        "value": "Pichincha"
                                                                      },
                                                                      "division_exposure": {
                                                                        "value": "Pichincha"
                                                                      },
                                                                      "gisaid_epi_isl": {
                                                                        "value": "EPI_ISL_1013779"
                                                                      },
                                                                      "host": {
                                                                        "value": "Human"
                                                                      },
                                                                      "custom_location": {
                                                                        "confidence": {
                                                                          "South America": 1.0
                                                                        },
                                                                        "entropy": -1.000088900581841e-12,
                                                                        "value": "South America"
                                                                      },
                                                                      "location": {
                                                                        "value": "Quito"
                                                                      },
                                                                      "num_date": {
                                                                        "confidence": [
                                                                          2020.8292349726776,
                                                                          2020.8292349726776
                                                                        ],
                                                                        "value": 2020.8292349726776
                                                                      },
                                                                      "originating_lab": {
                                                                        "value": "Zurita & Zurita Laboratorios"
                                                                      },
                                                                      "pangolin_lineage": {
                                                                        "value": "B.1.1.29"
                                                                      },
                                                                      "recency": {
                                                                        "value": "One month ago"
                                                                      },
                                                                      "region": {
                                                                        "value": "South America"
                                                                      },
                                                                      "region_exposure": {
                                                                        "value": "South America"
                                                                      },

                                                                      "subclade_membership": {
                                                                        "value": "20B"
                                                                      },
                                                                      "submitting_lab": {
                                                                        "value": "Zurita & Zurita Laboratorios"
                                                                      },
                                                                      "url": "https://www.gisaid.org"
                                                                    }
                                                                  }
                                                                ],
                                                                "name": "NODE_0002509",
                                                                "node_attrs": {
                                                                  "clade_membership": {
                                                                    "value": "20B"
                                                                  },
                                                                  "div": 11,
                                                                  "custom_location": {
                                                                    "confidence": {
                                                                      "Asia": 0.0012385337217853184,
                                                                      "Europe": 0.015904695938747604,
                                                                      "South America": 0.9817452846487601
                                                                    },
                                                                    "entropy": 0.10105018622334838,
                                                                    "value": "South America"
                                                                  },
                                                                  "num_date": {
                                                                    "confidence": [
                                                                      2020.3718658507908,
                                                                      2020.5227820211117
                                                                    ],
                                                                    "value": 2020.4711666652042
                                                                  },
                                                                  "subclade_membership": {
                                                                    "value": "20B"
                                                                  }
                                                                }
                                                              }
                                                            ],
                                                            "name": "NODE_0002893",
                                                            "node_attrs": {
                                                              "clade_membership": {
                                                                "value": "20B"
                                                              },
                                                              "div": 7,
                                                              "custom_location": {
                                                                "confidence": {
                                                                  "Africa": 0.0021667756135771423,
                                                                  "Asia": 0.006258228569127402,
                                                                  "Europe": 0.18201986685752827,
                                                                  "South America": 0.8064198906737826
                                                                },
                                                                "entropy": 0.5490828427132257,
                                                                "value": "South America"
                                                              },
                                                              "num_date": {
                                                                "confidence": [
                                                                  2020.2113246249767,
                                                                  2020.4054106861513
                                                                ],
                                                                "value": 2020.2488786875758
                                                              },
                                                              "subclade_membership": {
                                                                "value": "20B"
                                                              }
                                                            }
                                                          }
                                                        ],
                                                        "name": "NODE_0002889",
                                                        "node_attrs": {
                                                          "clade_membership": {
                                                            "value": "20B"
                                                          },
                                                          "div": 7,
                                                          "custom_location": {
                                                            "confidence": {
                                                              "Asia": 0.004657220511915674,
                                                              "Brazil": 0.007839443222228315,
                                                              "Europe": 0.11404254111769814,
                                                              "South America": 0.8714884078120626
                                                            },
                                                            "entropy": 0.4443069553640763,
                                                            "value": "South America"
                                                          },
                                                          "num_date": {
                                                            "confidence": [
                                                              2020.2059096760167,
                                                              2020.3950409210358
                                                            ],
                                                            "value": 2020.2256095442535
                                                          },
                                                          "subclade_membership": {
                                                            "value": "20B"
                                                          }
                                                        }
                                                      },
                                                      {
                                                        "branch_attrs": {
                                                          "mutations": {}
                                                        },
                                                        "children": [
                                                          {
                                                            "branch_attrs": {
                                                              "mutations": {}
                                                            },
                                                            "children": [
                                                              {
                                                                "branch_attrs": {
                                                                  "mutations": {
                                                                    "nuc": [
                                                                      "T24682C",
                                                                      "T26543G",
                                                                      "G28621A"
                                                                    ]
                                                                  }
                                                                },
                                                                "name": "Brazil/PE-IAM384/2020",
                                                                "node_attrs": {
                                                                  "author": {
                                                                    "author": "Marcelo Henrique Santos Paiva et al",
                                                                    "value": "Marcelo Henrique Santos Paiva et al"
                                                                  },
                                                                  "clade_membership": {
                                                                    "value": "20B"
                                                                  },
                                                                  "country": {
                                                                    "value": "Brazil"
                                                                  },
                                                                  "div": 10,
                                                                  "division": {
                                                                    "value": "Pernambuco"
                                                                  },
                                                                  "division_exposure": {
                                                                    "value": "Pernambuco"
                                                                  },
                                                                  "gisaid_epi_isl": {
                                                                    "value": "EPI_ISL_572336"
                                                                  },
                                                                  "host": {
                                                                    "value": "Human"
                                                                  },
                                                                  "custom_location": {
                                                                    "confidence": {
                                                                      "Brazil": 0.9999999999999999
                                                                    },
                                                                    "entropy": -9.99866855976916e-13,
                                                                    "value": "Brazil"
                                                                  },
                                                                  "location": {
                                                                    "value": "Olinda"
                                                                  },
                                                                  "num_date": {
                                                                    "confidence": [
                                                                      2020.301912568306,
                                                                      2020.301912568306
                                                                    ],
                                                                    "value": 2020.301912568306
                                                                  },
                                                                  "originating_lab": {
                                                                    "value": "LACEN/PE"
                                                                  },
                                                                  "pangolin_lineage": {
                                                                    "value": "B.1.1.29"
                                                                  },
                                                                  "recency": {
                                                                    "value": "Older"
                                                                  },
                                                                  "region": {
                                                                    "value": "South America"
                                                                  },
                                                                  "region_exposure": {
                                                                    "value": "South America"
                                                                  },
                                                                  "subclade_membership": {
                                                                    "value": "20B"
                                                                  },
                                                                  "submitting_lab": {
                                                                    "value": "WallauLab, Aggeu Magalhaes Institute"
                                                                  },
                                                                  "url": "https://www.gisaid.org"
                                                                }
                                                              },
                                                              {
                                                                "branch_attrs": {
                                                                  "labels": {
                                                                    "aa": "ORF3a: W131C; ORF7a: T120I; ORF9b: R13L"
                                                                  },
                                                                  "mutations": {
                                                                    "ORF3a": [
                                                                      "W131C"
                                                                    ],
                                                                    "ORF7a": [
                                                                      "T120I"
                                                                    ],
                                                                    "ORF9b": [
                                                                      "R13L"
                                                                    ],
                                                                    "nuc": [
                                                                      "C2005T",
                                                                      "T22441C",
                                                                      "C25231T",
                                                                      "G25785C",
                                                                      "C26013T",
                                                                      "C27752T",
                                                                      "G28321T",
                                                                      "C29311T"
                                                                    ]
                                                                  }
                                                                },
                                                                "children": [
                                                                  {
                                                                    "branch_attrs": {
                                                                      "labels": {
                                                                        "aa": "N: G236C; ORF1a: Q2563H; S: A626S"
                                                                      },
                                                                      "mutations": {
                                                                        "N": [
                                                                          "G236C"
                                                                        ],
                                                                        "ORF1a": [
                                                                          "Q2563H"
                                                                        ],
                                                                        "S": [
                                                                          "A626S"
                                                                        ],
                                                                        "nuc": [
                                                                          "G7954T",
                                                                          "G23438T",
                                                                          "T25159C",
                                                                          "C27059T",
                                                                          "G28979T"
                                                                        ]
                                                                      }
                                                                    },
                                                                    "name": "Brazil/RJ-00432/2020",
                                                                    "node_attrs": {

                                                                      "author": {
                                                                        "author": "Carolina M Voloch et al",
                                                                        "value": "Carolina M Voloch et al"
                                                                      },
                                                                      "clade_membership": {
                                                                        "value": "20B"
                                                                      },
                                                                      "country": {
                                                                        "value": "Brazil"
                                                                      },
                                                                      "div": 20,
                                                                      "division": {
                                                                        "value": "Rio de Janeiro"
                                                                      },
                                                                      "division_exposure": {
                                                                        "value": "Rio de Janeiro"
                                                                      },
                                                                      "gisaid_epi_isl": {
                                                                        "value": "EPI_ISL_717831"
                                                                      },
                                                                      "host": {
                                                                        "value": "Human"
                                                                      },
                                                                      "custom_location": {
                                                                        "confidence": {
                                                                          "Brazil": 1.0
                                                                        },
                                                                        "entropy": -1.000088900581841e-12,
                                                                        "value": "Brazil"
                                                                      },
                                                                      "location": {
                                                                        "value": "Sao Goncalo"
                                                                      },
                                                                      "num_date": {
                                                                        "confidence": [
                                                                          2020.8292349726776,
                                                                          2020.8292349726776
                                                                        ],
                                                                        "value": 2020.8292349726776
                                                                      },
                                                                      "originating_lab": {
                                                                        "value": "Laboratorio de Virologia Molecular / UFRJ"
                                                                      },
                                                                      "pangolin_lineage": {
                                                                        "value": "B.1.1.31"
                                                                      },
                                                                      "recency": {
                                                                        "value": "Older"
                                                                      },
                                                                      "region": {
                                                                        "value": "South America"
                                                                      },
                                                                      "region_exposure": {
                                                                        "value": "South America"
                                                                      },

                                                                      "subclade_membership": {
                                                                        "value": "20B"
                                                                      },
                                                                      "submitting_lab": {
                                                                        "value": "Bioinformatics Laboratory / LNCC"
                                                                      },
                                                                      "url": "https://www.gisaid.org"
                                                                    }
                                                                  },
                                                                  {
                                                                    "branch_attrs": {
                                                                      "labels": {
                                                                        "aa": "ORF1a: K1098R, D2980E; S: T22I, S1242T"
                                                                      },
                                                                      "mutations": {
                                                                        "ORF1a": [
                                                                          "K1098R",
                                                                          "D2980E"
                                                                        ],
                                                                        "S": [
                                                                          "T22I",
                                                                          "S1242T"
                                                                        ],
                                                                        "nuc": [
                                                                          "A3558G",
                                                                          "T9205G",
                                                                          "C13671T",
                                                                          "T20424C",
                                                                          "C21627T",
                                                                          "G25287C",
                                                                          "G26951T",
                                                                          "C28253T"
                                                                        ]
                                                                      }
                                                                    },
                                                                    "children": [
                                                                      {
                                                                        "branch_attrs": {
                                                                          "labels": {
                                                                            "aa": "ORF8: S67F"
                                                                          },
                                                                          "mutations": {
                                                                            "ORF8": [
                                                                              "S67F"
                                                                            ],
                                                                            "nuc": [
                                                                              "G20679T",
                                                                              "C28093T"
                                                                            ]
                                                                          }
                                                                        },
                                                                        "name": "Brazil/PB-29639/2020",
                                                                        "node_attrs": {
                                                                          "author": {
                                                                            "author": "Paola Resende et al",
                                                                            "value": "Paola Resende et al B"
                                                                          },
                                                                          "clade_membership": {
                                                                            "value": "20B"
                                                                          },
                                                                          "country": {
                                                                            "value": "Brazil"
                                                                          },
                                                                          "div": 25,
                                                                          "division": {
                                                                            "value": "Paraiba"
                                                                          },
                                                                          "division_exposure": {
                                                                            "value": "Paraiba"
                                                                          },
                                                                          "gisaid_epi_isl": {
                                                                            "value": "EPI_ISL_792629"
                                                                          },
                                                                          "host": {
                                                                            "value": "Human"
                                                                          },
                                                                          "custom_location": {
                                                                            "confidence": {
                                                                              "Brazil": 1.0
                                                                            },
                                                                            "entropy": -1.000088900581841e-12,
                                                                            "value": "Brazil"
                                                                          },
                                                                          "num_date": {
                                                                            "confidence": [
                                                                              2020.8428961748634,
                                                                              2020.8428961748634
                                                                            ],
                                                                            "value": 2020.8428961748634
                                                                          },
                                                                          "originating_lab": {
                                                                            "value": "LACEN-PB"
                                                                          },
                                                                          "pangolin_lineage": {
                                                                            "value": "B.1.1.282"
                                                                          },
                                                                          "recency": {
                                                                            "value": "Older"
                                                                          },
                                                                          "region": {
                                                                            "value": "South America"
                                                                          },
                                                                          "region_exposure": {
                                                                            "value": "South America"
                                                                          },
                                                                          "subclade_membership": {
                                                                            "value": "20B"
                                                                          },
                                                                          "submitting_lab": {
                                                                            "value": "Laboratory of Respiratory Viruses and Measles, Oswaldo Cruz Institute, FIOCRUZ"
                                                                          },
                                                                          "url": "https://www.gisaid.org"
                                                                        }
                                                                      },
                                                                      {
                                                                        "branch_attrs": {
                                                                          "mutations": {
                                                                            "nuc": [
                                                                              "T13330G"
                                                                            ]
                                                                          }
                                                                        },
                                                                        "name": "Brazil/PA-IEC-177041/2020",
                                                                        "node_attrs": {

                                                                          "author": {
                                                                            "author": "Santos et al",
                                                                            "value": "Santos et al A"
                                                                          },
                                                                          "clade_membership": {
                                                                            "value": "20B"
                                                                          },
                                                                          "country": {
                                                                            "value": "Brazil"
                                                                          },
                                                                          "div": 24,
                                                                          "division": {
                                                                            "value": "Para"
                                                                          },
                                                                          "division_exposure": {
                                                                            "value": "Para"
                                                                          },
                                                                          "gisaid_epi_isl": {
                                                                            "value": "EPI_ISL_918522"
                                                                          },
                                                                          "host": {
                                                                            "value": "Human"
                                                                          },
                                                                          "custom_location": {
                                                                            "confidence": {
                                                                              "Brazil": 1.0
                                                                            },
                                                                            "entropy": -1.000088900581841e-12,
                                                                            "value": "Brazil"
                                                                          },
                                                                          "num_date": {
                                                                            "confidence": [
                                                                              2020.9822404371585,
                                                                              2020.9822404371585
                                                                            ],
                                                                            "value": 2020.9822404371585
                                                                          },
                                                                          "originating_lab": {
                                                                            "value": "LACEN - Laborat\u00f3rio Central de Sa\u00fade P\u00fablica do Para"
                                                                          },
                                                                          "pangolin_lineage": {
                                                                            "value": "B.1.1.282"
                                                                          },
                                                                          "recency": {
                                                                            "value": "One month ago"
                                                                          },
                                                                          "region": {
                                                                            "value": "South America"
                                                                          },
                                                                          "region_exposure": {
                                                                            "value": "South America"
                                                                          },

                                                                          "subclade_membership": {
                                                                            "value": "20B"
                                                                          },
                                                                          "submitting_lab": {
                                                                            "value": "\ufeffEvandro Chagas Institute"
                                                                          },
                                                                          "url": "https://www.gisaid.org"
                                                                        }
                                                                      }
                                                                    ],
                                                                    "name": "NODE_0002523",
                                                                    "node_attrs": {
                                                                      "clade_membership": {
                                                                        "value": "20B"
                                                                      },
                                                                      "div": 23,
                                                                      "custom_location": {
                                                                        "confidence": {
                                                                          "Brazil": 0.9990125675409514
                                                                        },
                                                                        "entropy": 0.008242179084895041,
                                                                        "value": "Brazil"
                                                                      },
                                                                      "num_date": {
                                                                        "confidence": [
                                                                          2020.7580280538536,
                                                                          2020.8374529723199
                                                                        ],
                                                                        "value": 2020.81759277647
                                                                      },
                                                                      "subclade_membership": {
                                                                        "value": "20B"
                                                                      }
                                                                    }
                                                                  }
                                                                ],
                                                                "name": "NODE_0002522",
                                                                "node_attrs": {
                                                                  "clade_membership": {
                                                                    "value": "20B"
                                                                  },
                                                                  "div": 15,
                                                                  "custom_location": {
                                                                    "confidence": {
                                                                      "Brazil": 0.9986949932302609,
                                                                      "Rio Grande do Sul": 0.0010729391141111378
                                                                    },
                                                                    "entropy": 0.010654032243893358,
                                                                    "value": "Brazil"
                                                                  },
                                                                  "num_date": {
                                                                    "confidence": [
                                                                      2020.3904783344537,
                                                                      2020.643524224013
                                                                    ],
                                                                    "value": 2020.5907925665524
                                                                  },
                                                                  "subclade_membership": {
                                                                    "value": "20B"
                                                                  }
                                                                }
                                                              }
                                                            ],
                                                            "name": "NODE_0002900",
                                                            "node_attrs": {
                                                              "clade_membership": {
                                                                "value": "20B"
                                                              },
                                                              "div": 7,
                                                              "custom_location": {
                                                                "confidence": {
                                                                  "Brazil": 0.9948575638559025,
                                                                  "Rio Grande do Sul": 0.002453411485851352,
                                                                  "South America": 0.002540975775621675
                                                                },
                                                                "entropy": 0.03644033288034726,
                                                                "value": "Brazil"
                                                              },
                                                              "num_date": {
                                                                "confidence": [
                                                                  2020.2135209792793,
                                                                  2020.2790108160177
                                                                ],
                                                                "value": 2020.2325909744281
                                                              },
                                                              "subclade_membership": {
                                                                "value": "20B"
                                                              }
                                                            }
                                                          },
                                                          {
                                                            "branch_attrs": {
                                                              "mutations": {}
                                                            },
                                                            "children": [
                                                              {
                                                                "branch_attrs": {
                                                                  "labels": {
                                                                    "aa": "ORF3a: D27Y"
                                                                  },
                                                                  "mutations": {
                                                                    "ORF3a": [
                                                                      "D27Y"
                                                                    ],
                                                                    "nuc": [
                                                                      "G25471T"
                                                                    ]
                                                                  }
                                                                },
                                                                "children": [
                                                                  {
                                                                    "branch_attrs": {
                                                                      "mutations": {
                                                                        "nuc": [
                                                                          "A10291G"
                                                                        ]
                                                                      }
                                                                    },
                                                                    "name": "Latvia/053/2020",
                                                                    "node_attrs": {
                                                                      "author": {
                                                                        "author": "Ivars Silami\u0137elis et al",
                                                                        "value": "Ivars Silami\u0137elis et al"
                                                                      },
                                                                      "clade_membership": {
                                                                        "value": "20B"
                                                                      },
                                                                      "country": {
                                                                        "value": "Europe"
                                                                      },
                                                                      "div": 9,
                                                                      "division": {
                                                                        "value": "Europe"
                                                                      },
                                                                      "division_exposure": {
                                                                        "value": "Europe"
                                                                      },
                                                                      "gisaid_epi_isl": {
                                                                        "value": "EPI_ISL_486437"
                                                                      },
                                                                      "host": {
                                                                        "value": "Human"
                                                                      },
                                                                      "custom_location": {
                                                                        "confidence": {
                                                                          "Europe": 1.0
                                                                        },
                                                                        "entropy": -1.000088900581841e-12,
                                                                        "value": "Europe"
                                                                      },
                                                                      "num_date": {
                                                                        "confidence": [
                                                                          2020.3292349726776,
                                                                          2020.3292349726776
                                                                        ],
                                                                        "value": 2020.3292349726776
                                                                      },
                                                                      "originating_lab": {
                                                                        "value": "Centr\u0101l\u0101 laboratorija"
                                                                      },
                                                                      "pangolin_lineage": {
                                                                        "value": "B.1.1.102"
                                                                      },
                                                                      "recency": {
                                                                        "value": "Older"
                                                                      },
                                                                      "region": {
                                                                        "value": "Europe"
                                                                      },
                                                                      "region_exposure": {
                                                                        "value": "Europe"
                                                                      },
                                                                      "subclade_membership": {
                                                                        "value": "20B"
                                                                      },
                                                                      "submitting_lab": {
                                                                        "value": "Latvian Biomedical Research and Study Centre"
                                                                      },
                                                                      "url": "https://www.gisaid.org"
                                                                    }
                                                                  },
                                                                  {
                                                                    "branch_attrs": {
                                                                      "labels": {
                                                                        "aa": "N: M234I; ORF1a: E1200*, P2195L, L3930F, R4251C; ORF1b: P218L, L314P; S: M1V, N1134S"
                                                                      },
                                                                      "mutations": {
                                                                        "N": [
                                                                          "M234I"
                                                                        ],
                                                                        "ORF1a": [
                                                                          "E1200*",
                                                                          "P2195L",
                                                                          "L3930F",
                                                                          "R4251C"
                                                                        ],
                                                                        "ORF1b": [
                                                                          "P218L",
                                                                          "L314P"
                                                                        ],
                                                                        "S": [
                                                                          "M1V",
                                                                          "N1134S"
                                                                        ],
                                                                        "nuc": [
                                                                          "T241C",
                                                                          "G3863T",
                                                                          "C5239T",
                                                                          "C6849T",
                                                                          "C9223T",
                                                                          "C12053T",
                                                                          "C13016T",
                                                                          "C14120T",
                                                                          "T14408C",
                                                                          "T14595C",
                                                                          "A21563G",
                                                                          "A24963G",
                                                                          "G28975T"
                                                                        ]
                                                                      }
                                                                    },
                                                                    "name": "Brazil/PA-IEC176486/2020",
                                                                    "node_attrs": {

                                                                      "author": {
                                                                        "author": "Santos et al",
                                                                        "value": "Santos et al A"
                                                                      },
                                                                      "clade_membership": {
                                                                        "value": "20B"
                                                                      },
                                                                      "country": {
                                                                        "value": "Brazil"
                                                                      },
                                                                      "div": 21,
                                                                      "division": {
                                                                        "value": "Para"
                                                                      },
                                                                      "division_exposure": {
                                                                        "value": "Para"
                                                                      },
                                                                      "gisaid_epi_isl": {
                                                                        "value": "EPI_ISL_848555"
                                                                      },
                                                                      "host": {
                                                                        "value": "Human"
                                                                      },
                                                                      "custom_location": {
                                                                        "confidence": {
                                                                          "Brazil": 1.0
                                                                        },
                                                                        "entropy": -1.000088900581841e-12,
                                                                        "value": "Brazil"
                                                                      },
                                                                      "num_date": {
                                                                        "confidence": [
                                                                          2020.7882513661202,
                                                                          2020.7882513661202
                                                                        ],
                                                                        "value": 2020.7882513661202
                                                                      },
                                                                      "originating_lab": {
                                                                        "value": "\ufeffEvandro Chagas Institute"
                                                                      },
                                                                      "pangolin_lineage": {
                                                                        "value": "B.1.1.102"
                                                                      },
                                                                      "recency": {
                                                                        "value": "Older"
                                                                      },
                                                                      "region": {
                                                                        "value": "South America"
                                                                      },
                                                                      "region_exposure": {
                                                                        "value": "South America"
                                                                      },

                                                                      "subclade_membership": {
                                                                        "value": "20B"
                                                                      },
                                                                      "submitting_lab": {
                                                                        "value": "\ufeffEvandro Chagas Institute"
                                                                      },
                                                                      "url": "https://www.gisaid.org"
                                                                    }
                                                                  }
                                                                ],
                                                                "name": "NODE_0002897",
                                                                "node_attrs": {
                                                                  "clade_membership": {
                                                                    "value": "20B"
                                                                  },
                                                                  "div": 8,
                                                                  "custom_location": {
                                                                    "confidence": {
                                                                      "Brazil": 0.933188556900978,
                                                                      "Europe": 0.02666368520885485,
                                                                      "Rio Grande do Sul": 0.01843481337850631,
                                                                      "South America": 0.020341564805543663
                                                                    },
                                                                    "entropy": 0.3242588954405198,
                                                                    "value": "Brazil"
                                                                  },
                                                                  "num_date": {
                                                                    "confidence": [
                                                                      2020.2201308691017,
                                                                      2020.3292349726776
                                                                    ],
                                                                    "value": 2020.2930082049206
                                                                  },
                                                                  "subclade_membership": {
                                                                    "value": "20B"
                                                                  }
                                                                }
                                                              },
                                                              {
                                                                "branch_attrs": {
                                                                  "mutations": {
                                                                    "nuc": [
                                                                      "A7930G"
                                                                    ]
                                                                  }
                                                                },
                                                                "children": [
                                                                  {
                                                                    "branch_attrs": {
                                                                      "labels": {
                                                                        "aa": "ORF1b: L820I; S: I68X, H69-, V70X, T719I, *1274X"
                                                                      },
                                                                      "mutations": {
                                                                        "ORF1b": [
                                                                          "L820I"
                                                                        ],
                                                                        "S": [
                                                                          "I68X",
                                                                          "H69-",
                                                                          "V70X",
                                                                          "T719I",
                                                                          "*1274X"
                                                                        ],
                                                                        "nuc": [
                                                                          "C1594T",
                                                                          "C14925T",
                                                                          "C15925A",
                                                                          "T21765-",
                                                                          "A21766-",
                                                                          "C21767-",
                                                                          "A21768-",
                                                                          "T21769-",
                                                                          "G21770-",
                                                                          "C23718T"
                                                                        ]
                                                                      }
                                                                    },
                                                                    "name": "Brazil/RS-12423/2020",
                                                                    "node_attrs": {

                                                                      "author": {
                                                                        "author": "Aline Campos et al",
                                                                        "value": "Aline Campos et al"
                                                                      },
                                                                      "clade_membership": {
                                                                        "value": "20B"
                                                                      },
                                                                      "country": {
                                                                        "value": "Brazil"
                                                                      },
                                                                      "div": 12,
                                                                      "division": {
                                                                        "value": "Rio Grande do Sul"
                                                                      },
                                                                      "division_exposure": {
                                                                        "value": "Rio Grande do Sul"
                                                                      },
                                                                      "gisaid_epi_isl": {
                                                                        "value": "EPI_ISL_943589"
                                                                      },
                                                                      "host": {
                                                                        "value": "Human"
                                                                      },
                                                                      "custom_location": {
                                                                        "confidence": {
                                                                          "Rio Grande do Sul": 1.0
                                                                        },
                                                                        "entropy": -1.000088900581841e-12,
                                                                        "value": "Rio Grande do Sul"
                                                                      },
                                                                      "location": {
                                                                        "value": "Passo Fundo"
                                                                      },
                                                                      "num_date": {
                                                                        "confidence": [
                                                                          2020.3784153005465,
                                                                          2020.3784153005465
                                                                        ],
                                                                        "value": 2020.3784153005465
                                                                      },
                                                                      "originating_lab": {
                                                                        "value": "Central Laboratory of Public Health of Rio Grande do Sul (Lacen-RS)"
                                                                      },
                                                                      "pangolin_lineage": {
                                                                        "value": "B.1.1.29"
                                                                      },
                                                                      "recency": {
                                                                        "value": "One month ago"
                                                                      },
                                                                      "region": {
                                                                        "value": "South America"
                                                                      },
                                                                      "region_exposure": {
                                                                        "value": "South America"
                                                                      },

                                                                      "subclade_membership": {
                                                                        "value": "20B"
                                                                      },
                                                                      "submitting_lab": {
                                                                        "value": "State Center for Health Surveillance of the Health Department of the State of Rio Grande do Sul (CEVS/SES-RS)"
                                                                      },
                                                                      "url": "https://www.gisaid.org"
                                                                    }
                                                                  },
                                                                  {
                                                                    "branch_attrs": {
                                                                      "mutations": {}
                                                                    },
                                                                    "children": [
                                                                      {
                                                                        "branch_attrs": {
                                                                          "labels": {
                                                                            "aa": "ORF1a: I841V, T1854I, E2585K; ORF1b: K1981R"
                                                                          },
                                                                          "mutations": {
                                                                            "ORF1a": [
                                                                              "I841V",
                                                                              "T1854I",
                                                                              "E2585K"
                                                                            ],
                                                                            "ORF1b": [
                                                                              "K1981R"
                                                                            ],
                                                                            "nuc": [
                                                                              "A2786G",
                                                                              "C5826T",
                                                                              "G8018A",
                                                                              "C9133T",
                                                                              "A19409G",
                                                                              "T28891C"
                                                                            ]
                                                                          }
                                                                        },
                                                                        "name": "Russia/NGR-RII-MH4539S/2020",
                                                                        "node_attrs": {

                                                                          "author": {
                                                                            "author": "Andrey Komissarov et al",
                                                                            "value": "Andrey Komissarov et al A"
                                                                          },
                                                                          "clade_membership": {
                                                                            "value": "20B"
                                                                          },
                                                                          "country": {
                                                                            "value": "Europe"
                                                                          },
                                                                          "div": 14,
                                                                          "division": {
                                                                            "value": "Europe"
                                                                          },
                                                                          "division_exposure": {
                                                                            "value": "Europe"
                                                                          },
                                                                          "gisaid_epi_isl": {
                                                                            "value": "EPI_ISL_733397"
                                                                          },
                                                                          "host": {
                                                                            "value": "Human"
                                                                          },
                                                                          "custom_location": {
                                                                            "confidence": {
                                                                              "Europe": 1.0
                                                                            },
                                                                            "entropy": -1.000088900581841e-12,
                                                                            "value": "Europe"
                                                                          },
                                                                          "num_date": {
                                                                            "confidence": [
                                                                              2020.8265027322404,
                                                                              2020.8265027322404
                                                                            ],
                                                                            "value": 2020.8265027322404
                                                                          },
                                                                          "originating_lab": {
                                                                            "value": "HELIX LLC"
                                                                          },
                                                                          "pangolin_lineage": {
                                                                            "value": "B.1.1.29"
                                                                          },
                                                                          "recency": {
                                                                            "value": "Older"
                                                                          },
                                                                          "region": {
                                                                            "value": "Europe"
                                                                          },
                                                                          "region_exposure": {
                                                                            "value": "Europe"
                                                                          },

                                                                          "subclade_membership": {
                                                                            "value": "20B"
                                                                          },
                                                                          "submitting_lab": {
                                                                            "value": "WHO National Influenza Centre Russian Federation"
                                                                          },
                                                                          "url": "https://www.gisaid.org"
                                                                        }
                                                                      },
                                                                      {
                                                                        "branch_attrs": {
                                                                          "labels": {
                                                                            "aa": "ORF1a: K515E; ORF1b: K2421N; ORF7a: A13T"
                                                                          },
                                                                          "mutations": {
                                                                            "ORF1a": [
                                                                              "K515E"
                                                                            ],
                                                                            "ORF1b": [
                                                                              "K2421N"
                                                                            ],
                                                                            "ORF7a": [
                                                                              "A13T"
                                                                            ],
                                                                            "nuc": [
                                                                              "A1808G",
                                                                              "A13057G",
                                                                              "A13063G",
                                                                              "C15952T",
                                                                              "G20730T",
                                                                              "A22534G",
                                                                              "G27430A"
                                                                            ]
                                                                          }
                                                                        },
                                                                        "name": "Brazil/RS-15285/2020",
                                                                        "node_attrs": {

                                                                          "author": {
                                                                            "author": "Paola Resende et al",
                                                                            "value": "Paola Resende et al B"
                                                                          },
                                                                          "clade_membership": {
                                                                            "value": "20B"
                                                                          },
                                                                          "country": {
                                                                            "value": "Brazil"
                                                                          },
                                                                          "div": 15,
                                                                          "division": {
                                                                            "value": "Rio Grande do Sul"
                                                                          },
                                                                          "division_exposure": {
                                                                            "value": "Rio Grande do Sul"
                                                                          },
                                                                          "gisaid_epi_isl": {
                                                                            "value": "EPI_ISL_729859"
                                                                          },
                                                                          "host": {
                                                                            "value": "Human"
                                                                          },
                                                                          "custom_location": {
                                                                            "confidence": {
                                                                              "Rio Grande do Sul": 1.0
                                                                            },
                                                                            "entropy": -1.000088900581841e-12,
                                                                            "value": "Rio Grande do Sul"
                                                                          },
                                                                          "location": {
                                                                            "value": "Venancio Aires"
                                                                          },
                                                                          "num_date": {
                                                                            "confidence": [
                                                                              2020.6188524590164,
                                                                              2020.6188524590164
                                                                            ],
                                                                            "value": 2020.6188524590164
                                                                          },
                                                                          "originating_lab": {
                                                                            "value": "Laboratorio Central de Saude Publica do Estado do Rio Grande do Sul (LACEN-RS)"
                                                                          },
                                                                          "pangolin_lineage": {
                                                                            "value": "B.1.1.29"
                                                                          },
                                                                          "recency": {
                                                                            "value": "Older"
                                                                          },
                                                                          "region": {
                                                                            "value": "South America"
                                                                          },
                                                                          "region_exposure": {
                                                                            "value": "South America"
                                                                          },

                                                                          "subclade_membership": {
                                                                            "value": "20B"
                                                                          },
                                                                          "submitting_lab": {
                                                                            "value": "Laboratory of Respiratory Viruses and Measles, Oswaldo Cruz Institute, FIOCRUZ"
                                                                          },
                                                                          "url": "https://www.gisaid.org"
                                                                        }
                                                                      }
                                                                    ],
                                                                    "name": "NODE_0002775",
                                                                    "node_attrs": {
                                                                      "clade_membership": {
                                                                        "value": "20B"
                                                                      },
                                                                      "div": 8,
                                                                      "custom_location": {
                                                                        "confidence": {
                                                                          "Brazil": 0.23792855737182636,
                                                                          "Europe": 0.014541122500626833,
                                                                          "Rio Grande do Sul": 0.7394345139521988,
                                                                          "South America": 0.007005934840819889
                                                                        },
                                                                        "entropy": 0.6697602426855549,
                                                                        "value": "Rio Grande do Sul"
                                                                      },
                                                                      "num_date": {
                                                                        "confidence": [
                                                                          2020.1785895572418,
                                                                          2020.5180055371884
                                                                        ],
                                                                        "value": 2020.3714998998162
                                                                      },
                                                                      "subclade_membership": {
                                                                        "value": "20B"
                                                                      }
                                                                    }
                                                                  }
                                                                ],
                                                                "name": "NODE_0002955",
                                                                "node_attrs": {
                                                                  "clade_membership": {
                                                                    "value": "20B"
                                                                  },
                                                                  "div": 8,
                                                                  "custom_location": {
                                                                    "confidence": {
                                                                      "Brazil": 0.2792600963818319,
                                                                      "Europe": 0.002121713976180545,
                                                                      "Rio Grande do Sul": 0.7152301898398141,
                                                                      "South America": 0.003192486314982788
                                                                    },
                                                                    "entropy": 0.629218357991664,
                                                                    "value": "Rio Grande do Sul"
                                                                  },
                                                                  "num_date": {
                                                                    "confidence": [
                                                                      2020.216076014171,
                                                                      2020.341477532412
                                                                    ],
                                                                    "value": 2020.2912538324879
                                                                  },
                                                                  "subclade_membership": {
                                                                    "value": "20B"
                                                                  }
                                                                }
                                                              }
                                                            ],
                                                            "name": "NODE_0002903",
                                                            "node_attrs": {
                                                              "clade_membership": {
                                                                "value": "20B"
                                                              },
                                                              "div": 7,
                                                              "custom_location": {
                                                                "confidence": {
                                                                  "Brazil": 0.8848023181011125,
                                                                  "Europe": 0.005150847812012485,
                                                                  "Rio Grande do Sul": 0.09117465263846623,
                                                                  "South America": 0.01837912207605501
                                                                },
                                                                "entropy": 0.4314742205971184,
                                                                "value": "Brazil"
                                                              },
                                                              "num_date": {
                                                                "confidence": [
                                                                  2020.2130542188042,
                                                                  2020.283017708922
                                                                ],
                                                                "value": 2020.2336162403824
                                                              },
                                                              "subclade_membership": {
                                                                "value": "20B"
                                                              }
                                                            }
                                                          }
                                                        ],
                                                        "name": "NODE_0002896",
                                                        "node_attrs": {
                                                          "clade_membership": {
                                                            "value": "20B"
                                                          },
                                                          "div": 7,
                                                          "custom_location": {
                                                            "confidence": {
                                                              "Brazil": 0.9213483094107359,
                                                              "Europe": 0.003801567817210793,
                                                              "Rio Grande do Sul": 0.016575400914078373,
                                                              "South America": 0.05776448935231674
                                                            },
                                                            "entropy": 0.33362759920097257,
                                                            "value": "Brazil"
                                                          },
                                                          "num_date": {
                                                            "confidence": [
                                                              2020.205367462074,
                                                              2020.2710572572018
                                                            ],
                                                            "value": 2020.2251053384957
                                                          },
                                                          "subclade_membership": {
                                                            "value": "20B"
                                                          }
                                                        }
                                                      }
                                                    ],
                                                    "name": "NODE_0002888",
                                                    "node_attrs": {
                                                      "clade_membership": {
                                                        "value": "20B"
                                                      },
                                                      "div": 7,
                                                      "custom_location": {
                                                        "confidence": {
                                                          "Asia": 0.004476181542823133,
                                                          "Brazil": 0.07533290522963615,
                                                          "Europe": 0.04623751870310061,
                                                          "South America": 0.8719918515826242
                                                        },
                                                        "entropy": 0.494960956951606,
                                                        "value": "South America"
                                                      },
                                                      "num_date": {
                                                        "confidence": [
                                                          2020.186860435248,
                                                          2020.2680238787816
                                                        ],
                                                        "value": 2020.214183530073
                                                      },
                                                      "subclade_membership": {
                                                        "value": "20B"
                                                      }
                                                    }
                                                  },
                                                  {
                                                    "branch_attrs": {
                                                      "mutations": {}
                                                    },
                                                    "children": [
                                                      {
                                                        "branch_attrs": {
                                                          "mutations": {}
                                                        },
                                                        "children": [
                                                          {
                                                            "branch_attrs": {
                                                              "mutations": {}
                                                            },
                                                            "children": [
                                                              {
                                                                "branch_attrs": {
                                                                  "labels": {
                                                                    "aa": "N: G212C; ORF1a: P927L, A2192V, T3432I"
                                                                  },
                                                                  "mutations": {
                                                                    "N": [
                                                                      "G212C"
                                                                    ],
                                                                    "ORF1a": [
                                                                      "P927L",
                                                                      "A2192V",
                                                                      "T3432I"
                                                                    ],
                                                                    "nuc": [
                                                                      "C3045T",
                                                                      "C6840T",
                                                                      "C10560T",
                                                                      "A10912G",
                                                                      "A16305G",
                                                                      "C26645T",
                                                                      "G28907T",
                                                                      "A29735G"
                                                                    ]
                                                                  }
                                                                },
                                                                "name": "Taiwan/CGMH-CGU-31/2020",
                                                                "node_attrs": {
                                                                  "author": {
                                                                    "author": "Kuo-Chien Tsao et al",
                                                                    "value": "Kuo-Chien Tsao et al"
                                                                  },
                                                                  "clade_membership": {
                                                                    "value": "20B"
                                                                  },
                                                                  "country": {
                                                                    "value": "Asia"
                                                                  },
                                                                  "div": 15,
                                                                  "division": {
                                                                    "value": "Asia"
                                                                  },
                                                                  "division_exposure": {
                                                                    "value": "Asia"
                                                                  },
                                                                  "gisaid_epi_isl": {
                                                                    "value": "EPI_ISL_660543"
                                                                  },
                                                                  "host": {
                                                                    "value": "Human"
                                                                  },
                                                                  "custom_location": {
                                                                    "confidence": {
                                                                      "Asia": 1.0
                                                                    },
                                                                    "entropy": -1.000088900581841e-12,
                                                                    "value": "Asia"
                                                                  },
                                                                  "num_date": {
                                                                    "confidence": [
                                                                      2020.5806010928961,
                                                                      2020.5806010928961
                                                                    ],
                                                                    "value": 2020.5806010928961
                                                                  },
                                                                  "originating_lab": {
                                                                    "value": "Laboratory Medicine"
                                                                  },
                                                                  "pangolin_lineage": {
                                                                    "value": "B.1.1.135"
                                                                  },
                                                                  "recency": {
                                                                    "value": "Older"
                                                                  },
                                                                  "region": {
                                                                    "value": "Asia"
                                                                  },
                                                                  "region_exposure": {
                                                                    "value": "Asia"
                                                                  },

                                                                  "subclade_membership": {
                                                                    "value": "20B"
                                                                  },
                                                                  "submitting_lab": {
                                                                    "value": "Department of Laboratory Medicine, Lin-Kou Chang Gung Memorial Hospital, Taoyuan, Taiwan"
                                                                  },
                                                                  "url": "https://www.gisaid.org"
                                                                }
                                                              },
                                                              {
                                                                "branch_attrs": {
                                                                  "labels": {
                                                                    "aa": "ORF1b: C1976F"
                                                                  },
                                                                  "mutations": {
                                                                    "ORF1b": [
                                                                      "C1976F"
                                                                    ],
                                                                    "nuc": [
                                                                      "G19394T",
                                                                      "G29540T"
                                                                    ]
                                                                  }
                                                                },
                                                                "name": "Slovenia/V0-8053/2020",
                                                                "node_attrs": {

                                                                  "author": {
                                                                    "author": "Toma\u017e Mark Zorec et al",
                                                                    "value": "Toma\u017e Mark Zorec et al"
                                                                  },
                                                                  "clade_membership": {
                                                                    "value": "20B"
                                                                  },
                                                                  "country": {
                                                                    "value": "Europe"
                                                                  },
                                                                  "div": 9,
                                                                  "division": {
                                                                    "value": "Europe"
                                                                  },
                                                                  "division_exposure": {
                                                                    "value": "Europe"
                                                                  },
                                                                  "gisaid_epi_isl": {
                                                                    "value": "EPI_ISL_635298"
                                                                  },
                                                                  "host": {
                                                                    "value": "Human"
                                                                  },
                                                                  "custom_location": {
                                                                    "confidence": {
                                                                      "Europe": 1.0
                                                                    },
                                                                    "entropy": -1.000088900581841e-12,
                                                                    "value": "Europe"
                                                                  },
                                                                  "num_date": {
                                                                    "confidence": [
                                                                      2020.2745901639344,
                                                                      2020.2745901639344
                                                                    ],
                                                                    "value": 2020.2745901639344
                                                                  },
                                                                  "originating_lab": {
                                                                    "value": "Institute of Microbiology and Immunology, Faculty of Medicine, University of Ljubljana"
                                                                  },
                                                                  "pangolin_lineage": {
                                                                    "value": "B.1"
                                                                  },
                                                                  "recency": {
                                                                    "value": "Older"
                                                                  },
                                                                  "region": {
                                                                    "value": "Europe"
                                                                  },
                                                                  "region_exposure": {
                                                                    "value": "Europe"
                                                                  },

                                                                  "subclade_membership": {
                                                                    "value": "20B"
                                                                  },
                                                                  "submitting_lab": {
                                                                    "value": "Institute of Microbiology and Immunology, Faculty of Medicine, University of Ljubljana"
                                                                  },
                                                                  "url": "https://www.gisaid.org"
                                                                }
                                                              }
                                                            ],
                                                            "name": "NODE_0002910",
                                                            "node_attrs": {
                                                              "clade_membership": {
                                                                "value": "20B"
                                                              },
                                                              "div": 7,
                                                              "custom_location": {
                                                                "confidence": {
                                                                  "Africa": 0.004185367537266726,
                                                                  "Asia": 0.4521299910843109,
                                                                  "Europe": 0.4250211653576809,
                                                                  "South America": 0.11705073763246109
                                                                },
                                                                "entropy": 1.0083003581190262,
                                                                "value": "Asia"
                                                              },
                                                              "num_date": {
                                                                "confidence": [
                                                                  2020.203957419739,
                                                                  2020.2553171638413
                                                                ],
                                                                "value": 2020.2253462984122
                                                              },
                                                              "subclade_membership": {
                                                                "value": "20B"
                                                              }
                                                            }
                                                          },
                                                          {
                                                            "branch_attrs": {
                                                              "mutations": {}
                                                            },
                                                            "children": [
                                                              {
                                                                "branch_attrs": {
                                                                  "mutations": {}
                                                                },
                                                                "children": [
                                                                  {
                                                                    "branch_attrs": {
                                                                      "labels": {
                                                                        "aa": "ORF1a: S318L"
                                                                      },
                                                                      "mutations": {
                                                                        "ORF1a": [
                                                                          "S318L"
                                                                        ],
                                                                        "nuc": [
                                                                          "C1218T",
                                                                          "C8917T",
                                                                          "C27110T",
                                                                          "T27384C"
                                                                        ]
                                                                      }
                                                                    },
                                                                    "children": [
                                                                      {
                                                                        "branch_attrs": {
                                                                          "labels": {
                                                                            "aa": "ORF1a: T814I, S2926A; ORF1b: M1596I; ORF3a: G174V"
                                                                          },
                                                                          "mutations": {
                                                                            "ORF1a": [
                                                                              "T814I",
                                                                              "S2926A"
                                                                            ],
                                                                            "ORF1b": [
                                                                              "M1596I"
                                                                            ],
                                                                            "ORF3a": [
                                                                              "G174V"
                                                                            ],
                                                                            "nuc": [
                                                                              "C2706T",
                                                                              "T9041G",
                                                                              "T9823C",
                                                                              "C12439T",
                                                                              "T18207C",
                                                                              "G18255T",
                                                                              "C24023T",
                                                                              "G25913T"
                                                                            ]
                                                                          }
                                                                        },
                                                                        "name": "Singapore/1392/2020",
                                                                        "node_attrs": {

                                                                          "author": {
                                                                            "author": "Tze Minn Mak et al",
                                                                            "value": "Tze Minn Mak et al"
                                                                          },
                                                                          "clade_membership": {
                                                                            "value": "20B"
                                                                          },
                                                                          "country": {
                                                                            "value": "Asia"
                                                                          },
                                                                          "div": 19,
                                                                          "division": {
                                                                            "value": "Asia"
                                                                          },
                                                                          "division_exposure": {
                                                                            "value": "Asia"
                                                                          },
                                                                          "gisaid_epi_isl": {
                                                                            "value": "EPI_ISL_645119"
                                                                          },
                                                                          "host": {
                                                                            "value": "Human"
                                                                          },
                                                                          "custom_location": {
                                                                            "confidence": {
                                                                              "Asia": 1.0
                                                                            },
                                                                            "entropy": -1.000088900581841e-12,
                                                                            "value": "Asia"
                                                                          },
                                                                          "num_date": {
                                                                            "confidence": [
                                                                              2020.8265027322404,
                                                                              2020.8265027322404
                                                                            ],
                                                                            "value": 2020.8265027322404
                                                                          },
                                                                          "originating_lab": {
                                                                            "value": "National Public Health Laboratory, National Centre for Infectious Diseases"
                                                                          },
                                                                          "pangolin_lineage": {
                                                                            "value": "B.1.1.46"
                                                                          },
                                                                          "recency": {
                                                                            "value": "Older"
                                                                          },
                                                                          "region": {
                                                                            "value": "Asia"
                                                                          },
                                                                          "region_exposure": {
                                                                            "value": "Asia"
                                                                          },

                                                                          "subclade_membership": {
                                                                            "value": "20B"
                                                                          },
                                                                          "submitting_lab": {
                                                                            "value": "National Public Health Laboratory, National Centre for Infectious Diseases"
                                                                          },
                                                                          "url": "https://www.gisaid.org"
                                                                        }
                                                                      },
                                                                      {
                                                                        "branch_attrs": {
                                                                          "labels": {
                                                                            "aa": "ORF1a: T283N"
                                                                          },
                                                                          "mutations": {
                                                                            "ORF1a": [
                                                                              "T283N"
                                                                            ],
                                                                            "nuc": [
                                                                              "C222T",
                                                                              "C556T",
                                                                              "C1113A",
                                                                              "T21571C",
                                                                              "C25944T",
                                                                              "G29702T"
                                                                            ]
                                                                          }
                                                                        },
                                                                        "name": "Thailand/Bangkok_29/2020",
                                                                        "node_attrs": {
                                                                          "author": {
                                                                            "author": "Pilailuk Okada et al",
                                                                            "value": "Pilailuk Okada et al"
                                                                          },
                                                                          "clade_membership": {
                                                                            "value": "20B"
                                                                          },
                                                                          "country": {
                                                                            "value": "Asia"
                                                                          },
                                                                          "div": 17,
                                                                          "division": {
                                                                            "value": "Asia"
                                                                          },
                                                                          "division_exposure": {
                                                                            "value": "Asia"
                                                                          },
                                                                          "gisaid_epi_isl": {
                                                                            "value": "EPI_ISL_768522"
                                                                          },
                                                                          "host": {
                                                                            "value": "Human"
                                                                          },
                                                                          "custom_location": {
                                                                            "confidence": {
                                                                              "Asia": 1.0
                                                                            },
                                                                            "entropy": -1.000088900581841e-12,
                                                                            "value": "Asia"
                                                                          },
                                                                          "num_date": {
                                                                            "confidence": [
                                                                              2020.8756830601094,
                                                                              2020.8756830601094
                                                                            ],
                                                                            "value": 2020.8756830601094
                                                                          },
                                                                          "originating_lab": {
                                                                            "value": "Synphaet Hospital"
                                                                          },
                                                                          "pangolin_lineage": {
                                                                            "value": "B.1.1.46"
                                                                          },
                                                                          "recency": {
                                                                            "value": "Older"
                                                                          },
                                                                          "region": {
                                                                            "value": "Asia"
                                                                          },
                                                                          "region_exposure": {
                                                                            "value": "Asia"
                                                                          },

                                                                          "subclade_membership": {
                                                                            "value": "20B"
                                                                          },
                                                                          "submitting_lab": {
                                                                            "value": "National Institute of Health, Department of Medical Sciences, Ministry of Public Health, Thailand"
                                                                          },
                                                                          "url": "https://www.gisaid.org"
                                                                        }
                                                                      }
                                                                    ],
                                                                    "name": "NODE_0002922",
                                                                    "node_attrs": {
                                                                      "clade_membership": {
                                                                        "value": "20B"
                                                                      },
                                                                      "div": 11,
                                                                      "custom_location": {
                                                                        "confidence": {
                                                                          "Asia": 0.9817049403517503,
                                                                          "Europe": 0.014450779607985109,
                                                                          "South America": 0.0034971275058477435
                                                                        },
                                                                        "entropy": 0.10213983119517378,
                                                                        "value": "Asia"
                                                                      },
                                                                      "num_date": {
                                                                        "confidence": [
                                                                          2020.3682285609593,
                                                                          2020.6846957596429
                                                                        ],
                                                                        "value": 2020.5599477048904
                                                                      },
                                                                      "subclade_membership": {
                                                                        "value": "20B"
                                                                      }
                                                                    }
                                                                  },
                                                                  {
                                                                    "branch_attrs": {
                                                                      "mutations": {
                                                                        "nuc": [
                                                                          "C3784T"
                                                                        ]
                                                                      }
                                                                    },
                                                                    "children": [
                                                                      {
                                                                        "branch_attrs": {
                                                                          "labels": {
                                                                            "aa": "N: D288N; ORF1a: A656V, N810H, A1204S, P1265S; ORF1b: L1351F, I2687V; ORF3a: L106F"
                                                                          },
                                                                          "mutations": {
                                                                            "N": [
                                                                              "D288N"
                                                                            ],
                                                                            "ORF1a": [
                                                                              "A656V",
                                                                              "N810H",
                                                                              "A1204S",
                                                                              "P1265S"
                                                                            ],
                                                                            "ORF1b": [
                                                                              "L1351F",
                                                                              "I2687V"
                                                                            ],
                                                                            "ORF3a": [
                                                                              "L106F"
                                                                            ],
                                                                            "nuc": [
                                                                              "C2232T",
                                                                              "A2693C",
                                                                              "G3875T",
                                                                              "C4058T",
                                                                              "C17518T",
                                                                              "A21526G",
                                                                              "C25708T",
                                                                              "C27920T",
                                                                              "C28957T",
                                                                              "G29135A"
                                                                            ]
                                                                          }
                                                                        },
                                                                        "name": "Qingdao/IVDC-01-01/2020",
                                                                        "node_attrs": {

                                                                          "author": {
                                                                            "author": "Xiang Zhao et al",
                                                                            "value": "Xiang Zhao et al"
                                                                          },
                                                                          "clade_membership": {
                                                                            "value": "20B"
                                                                          },
                                                                          "country": {
                                                                            "value": "Asia"
                                                                          },
                                                                          "div": 18,
                                                                          "division": {
                                                                            "value": "Asia"
                                                                          },
                                                                          "division_exposure": {
                                                                            "value": "Asia"
                                                                          },
                                                                          "gisaid_epi_isl": {
                                                                            "value": "EPI_ISL_850949"
                                                                          },
                                                                          "host": {
                                                                            "value": "Human"
                                                                          },
                                                                          "custom_location": {
                                                                            "confidence": {
                                                                              "Asia": 1.0
                                                                            },
                                                                            "entropy": -1.000088900581841e-12,
                                                                            "value": "Asia"
                                                                          },
                                                                          "num_date": {
                                                                            "confidence": [
                                                                              2020.6243169398906,
                                                                              2020.6243169398906
                                                                            ],
                                                                            "value": 2020.6243169398906
                                                                          },
                                                                          "originating_lab": {
                                                                            "value": "National Institute for Viral Disease Control and Prevention, China CDC"
                                                                          },
                                                                          "pangolin_lineage": {
                                                                            "value": "B.1.1.91"
                                                                          },
                                                                          "recency": {
                                                                            "value": "Older"
                                                                          },
                                                                          "region": {
                                                                            "value": "Asia"
                                                                          },
                                                                          "region_exposure": {
                                                                            "value": "Asia"
                                                                          },

                                                                          "subclade_membership": {
                                                                            "value": "20B"
                                                                          },
                                                                          "submitting_lab": {
                                                                            "value": "National Institute for Viral Disease Control and Prevention, China CDC"
                                                                          },
                                                                          "url": "https://www.gisaid.org"
                                                                        }
                                                                      },
                                                                      {
                                                                        "branch_attrs": {
                                                                          "labels": {
                                                                            "aa": "S: V1122L"
                                                                          },
                                                                          "mutations": {
                                                                            "S": [
                                                                              "V1122L"
                                                                            ],
                                                                            "nuc": [
                                                                              "C17127A",
                                                                              "G24926T"
                                                                            ]
                                                                          }
                                                                        },
                                                                        "children": [
                                                                          {
                                                                            "branch_attrs": {
                                                                              "labels": {
                                                                                "aa": "ORF1a: V1173A"
                                                                              },
                                                                              "mutations": {
                                                                                "ORF1a": [
                                                                                  "V1173A"
                                                                                ],
                                                                                "nuc": [
                                                                                  "C1387T",
                                                                                  "T3783C",
                                                                                  "C15738T",
                                                                                  "C20436T"
                                                                                ]
                                                                              }
                                                                            },
                                                                            "name": "BosniaandHerzegovina/VFS-UNSA-LMGFI009/2020",
                                                                            "node_attrs": {

                                                                              "author": {
                                                                                "author": "Goleti\u0107 T. et al",
                                                                                "value": "Goleti\u0107 T. et al"
                                                                              },
                                                                              "clade_membership": {
                                                                                "value": "20B"
                                                                              },
                                                                              "country": {
                                                                                "value": "Europe"
                                                                              },
                                                                              "div": 14,
                                                                              "division": {
                                                                                "value": "Europe"
                                                                              },
                                                                              "division_exposure": {
                                                                                "value": "Europe"
                                                                              },
                                                                              "gisaid_epi_isl": {
                                                                                "value": "EPI_ISL_955155"
                                                                              },
                                                                              "host": {
                                                                                "value": "Human"
                                                                              },
                                                                              "custom_location": {
                                                                                "confidence": {
                                                                                  "Europe": 1.0
                                                                                },
                                                                                "entropy": -1.000088900581841e-12,
                                                                                "value": "Europe"
                                                                              },
                                                                              "num_date": {
                                                                                "confidence": [
                                                                                  2020.8428961748634,
                                                                                  2020.8428961748634
                                                                                ],
                                                                                "value": 2020.8428961748634
                                                                              },
                                                                              "originating_lab": {
                                                                                "value": "University of Sarajevo, Veterinary Faculty, Laboratory for Molecular Diagnostic and Research Laboratory"
                                                                              },
                                                                              "pangolin_lineage": {
                                                                                "value": "B.1.1.91"
                                                                              },
                                                                              "recency": {
                                                                                "value": "One month ago"
                                                                              },
                                                                              "region": {
                                                                                "value": "Europe"
                                                                              },
                                                                              "region_exposure": {
                                                                                "value": "Europe"
                                                                              },

                                                                              "subclade_membership": {
                                                                                "value": "20B"
                                                                              },
                                                                              "submitting_lab": {
                                                                                "value": "University of Sarajevo, Veterinary Faculty, Laboratory for Molecular Diagnostic and Research Laboratory"
                                                                              },
                                                                              "url": "https://www.gisaid.org"
                                                                            }
                                                                          },
                                                                          {
                                                                            "branch_attrs": {
                                                                              "mutations": {
                                                                                "nuc": [
                                                                                  "G4255T",
                                                                                  "G4510T"
                                                                                ]
                                                                              }
                                                                            },
                                                                            "name": "BosniaandHerzegovina/VFS-UNSA-LMGFI005/2020",
                                                                            "node_attrs": {

                                                                              "author": {
                                                                                "author": "Goleti\u0107 T. et al",
                                                                                "value": "Goleti\u0107 T. et al"
                                                                              },
                                                                              "clade_membership": {
                                                                                "value": "20B"
                                                                              },
                                                                              "country": {
                                                                                "value": "Europe"
                                                                              },
                                                                              "div": 12,
                                                                              "division": {
                                                                                "value": "Europe"
                                                                              },
                                                                              "division_exposure": {
                                                                                "value": "Europe"
                                                                              },
                                                                              "gisaid_epi_isl": {
                                                                                "value": "EPI_ISL_955146"
                                                                              },
                                                                              "host": {
                                                                                "value": "Human"
                                                                              },
                                                                              "custom_location": {
                                                                                "confidence": {
                                                                                  "Europe": 1.0
                                                                                },
                                                                                "entropy": -1.000088900581841e-12,
                                                                                "value": "Europe"
                                                                              },
                                                                              "num_date": {
                                                                                "confidence": [
                                                                                  2020.6707650273224,
                                                                                  2020.6707650273224
                                                                                ],
                                                                                "value": 2020.6707650273224
                                                                              },
                                                                              "originating_lab": {
                                                                                "value": "University of Sarajevo, Veterinary Faculty, Laboratory for Molecular Diagnostic and Research Laboratory"
                                                                              },
                                                                              "pangolin_lineage": {
                                                                                "value": "B.1.1.91"
                                                                              },
                                                                              "recency": {
                                                                                "value": "One month ago"
                                                                              },
                                                                              "region": {
                                                                                "value": "Europe"
                                                                              },
                                                                              "region_exposure": {
                                                                                "value": "Europe"
                                                                              },

                                                                              "subclade_membership": {
                                                                                "value": "20B"
                                                                              },
                                                                              "submitting_lab": {
                                                                                "value": "University of Sarajevo, Veterinary Faculty, Laboratory for Molecular Diagnostic and Research Laboratory"
                                                                              },
                                                                              "url": "https://www.gisaid.org"
                                                                            }
                                                                          }
                                                                        ],
                                                                        "name": "NODE_0002703",
                                                                        "node_attrs": {
                                                                          "clade_membership": {
                                                                            "value": "20B"
                                                                          },
                                                                          "div": 10,
                                                                          "custom_location": {
                                                                            "confidence": {
                                                                              "Africa": 0.0021112122457074374,
                                                                              "Asia": 0.11037381966792893,
                                                                              "Europe": 0.8796626727279768,
                                                                              "South America": 0.007114088089218281
                                                                            },
                                                                            "entropy": 0.4100894937455531,
                                                                            "value": "Europe"
                                                                          },
                                                                          "num_date": {
                                                                            "confidence": [
                                                                              2020.378168255832,
                                                                              2020.6420905990576
                                                                            ],
                                                                            "value": 2020.5914947834094
                                                                          },
                                                                          "subclade_membership": {
                                                                            "value": "20B"
                                                                          }
                                                                        }
                                                                      }
                                                                    ],
                                                                    "name": "NODE_0002702",
                                                                    "node_attrs": {
                                                                      "clade_membership": {
                                                                        "value": "20B"
                                                                      },
                                                                      "div": 8,
                                                                      "custom_location": {
                                                                        "confidence": {
                                                                          "Africa": 0.0017142217434127024,
                                                                          "Asia": 0.7837403614923059,
                                                                          "Europe": 0.19606598866689803,
                                                                          "South America": 0.017996268944532438
                                                                        },
                                                                        "entropy": 0.597764011153904,
                                                                        "value": "Asia"
                                                                      },
                                                                      "num_date": {
                                                                        "confidence": [
                                                                          2020.177598813937,
                                                                          2020.5356793095448
                                                                        ],
                                                                        "value": 2020.3748739830385
                                                                      },
                                                                      "subclade_membership": {
                                                                        "value": "20B"
                                                                      }
                                                                    }
                                                                  }
                                                                ],
                                                                "name": "NODE_0002914",
                                                                "node_attrs": {
                                                                  "clade_membership": {
                                                                    "value": "20B"
                                                                  },
                                                                  "div": 7,
                                                                  "custom_location": {
                                                                    "confidence": {
                                                                      "Africa": 0.0020978160099263954,
                                                                      "Asia": 0.8102347059844238,
                                                                      "Europe": 0.13049682615168742,
                                                                      "South America": 0.05658754930192285
                                                                    },
                                                                    "entropy": 0.6165626266524603,
                                                                    "value": "Asia"
                                                                  },
                                                                  "num_date": {
                                                                    "confidence": [
                                                                      2020.197983856572,
                                                                      2020.5296244158455
                                                                    ],
                                                                    "value": 2020.2514585069755
                                                                  },
                                                                  "subclade_membership": {
                                                                    "value": "20B"
                                                                  }
                                                                }
                                                              },
                                                              {
                                                                "branch_attrs": {
                                                                  "mutations": {}
                                                                },
                                                                "children": [
                                                                  {
                                                                    "branch_attrs": {
                                                                      "mutations": {
                                                                        "nuc": [
                                                                          "G29692T"
                                                                        ]
                                                                      }
                                                                    },
                                                                    "children": [
                                                                      {
                                                                        "branch_attrs": {
                                                                          "labels": {
                                                                            "aa": "ORF1a: I1502V; ORF1b: D185G, L2560F; ORF3a: Y264H; S: V83I"
                                                                          },
                                                                          "mutations": {
                                                                            "ORF1a": [
                                                                              "I1502V"
                                                                            ],
                                                                            "ORF1b": [
                                                                              "D185G",
                                                                              "L2560F"
                                                                            ],
                                                                            "ORF3a": [
                                                                              "Y264H"
                                                                            ],
                                                                            "S": [
                                                                              "V83I"
                                                                            ],
                                                                            "nuc": [
                                                                              "C1102T",
                                                                              "A4769G",
                                                                              "T9931C",
                                                                              "C10537T",
                                                                              "A14021G",
                                                                              "C17850T",
                                                                              "C21145T",
                                                                              "G21809A",
                                                                              "T26182C"
                                                                            ]
                                                                          }
                                                                        },
                                                                        "children": [
                                                                          {
                                                                            "branch_attrs": {
                                                                              "labels": {
                                                                                "aa": "ORF1a: I453T, C1744Y, V2930L; ORF1b: K258N, P1936S; ORF6: W27L; ORF7b: A15S"
                                                                              },
                                                                              "mutations": {
                                                                                "ORF1a": [
                                                                                  "I453T",
                                                                                  "C1744Y",
                                                                                  "V2930L"
                                                                                ],
                                                                                "ORF1b": [
                                                                                  "K258N",
                                                                                  "P1936S"
                                                                                ],
                                                                                "ORF6": [
                                                                                  "W27L"
                                                                                ],
                                                                                "ORF7b": [
                                                                                  "A15S"
                                                                                ],
                                                                                "nuc": [
                                                                                  "T1623C",
                                                                                  "G5496A",
                                                                                  "G9053T",
                                                                                  "G14241T",
                                                                                  "C19273T",
                                                                                  "G27281T",
                                                                                  "G27798T",
                                                                                  "C27944T"
                                                                                ]
                                                                              }
                                                                            },
                                                                            "name": "Peru/LIM-UPCH-0285/2020",
                                                                            "node_attrs": {

                                                                              "author": {
                                                                                "author": "Pablo Tsukayama et al",
                                                                                "value": "Pablo Tsukayama et al"
                                                                              },
                                                                              "clade_membership": {
                                                                                "value": "20B"
                                                                              },
                                                                              "country": {
                                                                                "value": "Peru"
                                                                              },
                                                                              "div": 25,
                                                                              "division": {
                                                                                "value": "Lima"
                                                                              },
                                                                              "division_exposure": {
                                                                                "value": "Lima"
                                                                              },
                                                                              "gisaid_epi_isl": {
                                                                                "value": "EPI_ISL_812447"
                                                                              },
                                                                              "host": {
                                                                                "value": "Human"
                                                                              },
                                                                              "custom_location": {
                                                                                "confidence": {
                                                                                  "South America": 1.0
                                                                                },
                                                                                "entropy": -1.000088900581841e-12,
                                                                                "value": "South America"
                                                                              },
                                                                              "num_date": {
                                                                                "confidence": [
                                                                                  2020.9467213114754,
                                                                                  2020.9467213114754
                                                                                ],
                                                                                "value": 2020.9467213114754
                                                                              },
                                                                              "originating_lab": {
                                                                                "value": "Laboratorio de Referencia Nacional de Virus Respiratorios, Instituto Nacional de Salud Peru"
                                                                              },
                                                                              "pangolin_lineage": {
                                                                                "value": "B.1.1.89"
                                                                              },
                                                                              "recency": {
                                                                                "value": "Older"
                                                                              },
                                                                              "region": {
                                                                                "value": "South America"
                                                                              },
                                                                              "region_exposure": {
                                                                                "value": "South America"
                                                                              },

                                                                              "subclade_membership": {
                                                                                "value": "20B"
                                                                              },
                                                                              "submitting_lab": {
                                                                                "value": "Laboratorio de Gen\u00f3mica Microbiana, Universidad Peruana Cayetano Heredia"
                                                                              },
                                                                              "url": "https://www.gisaid.org"
                                                                            }
                                                                          },
                                                                          {
                                                                            "branch_attrs": {
                                                                              "labels": {
                                                                                "aa": "ORF1a: E1413D"
                                                                              },
                                                                              "mutations": {
                                                                                "ORF1a": [
                                                                                  "E1413D"
                                                                                ],
                                                                                "nuc": [
                                                                                  "G4504T",
                                                                                  "C14805T",
                                                                                  "C25276T",
                                                                                  "C25578T"
                                                                                ]
                                                                              }
                                                                            },
                                                                            "name": "Peru/LIM-UPCH-0355/2020",
                                                                            "node_attrs": {

                                                                              "author": {
                                                                                "author": "Pablo Tsukayama et al",
                                                                                "value": "Pablo Tsukayama et al"
                                                                              },
                                                                              "clade_membership": {
                                                                                "value": "20B"
                                                                              },
                                                                              "country": {
                                                                                "value": "Peru"
                                                                              },
                                                                              "div": 21,
                                                                              "division": {
                                                                                "value": "Lima"
                                                                              },
                                                                              "division_exposure": {
                                                                                "value": "Lima"
                                                                              },
                                                                              "gisaid_epi_isl": {
                                                                                "value": "EPI_ISL_812507"
                                                                              },
                                                                              "host": {
                                                                                "value": "Human"
                                                                              },
                                                                              "custom_location": {
                                                                                "confidence": {
                                                                                  "South America": 1.0
                                                                                },
                                                                                "entropy": -1.000088900581841e-12,
                                                                                "value": "South America"
                                                                              },
                                                                              "num_date": {
                                                                                "confidence": [
                                                                                  2020.9467213114754,
                                                                                  2020.9467213114754
                                                                                ],
                                                                                "value": 2020.9467213114754
                                                                              },
                                                                              "originating_lab": {
                                                                                "value": "Laboratorio de Referencia Nacional de Virus Respiratorios, Instituto Nacional de Salud Peru"
                                                                              },
                                                                              "pangolin_lineage": {
                                                                                "value": "B.1.1.161"
                                                                              },
                                                                              "recency": {
                                                                                "value": "Older"
                                                                              },
                                                                              "region": {
                                                                                "value": "South America"
                                                                              },
                                                                              "region_exposure": {
                                                                                "value": "South America"
                                                                              },

                                                                              "subclade_membership": {
                                                                                "value": "20B"
                                                                              },
                                                                              "submitting_lab": {
                                                                                "value": "Laboratorio de Gen\u00f3mica Microbiana, Universidad Peruana Cayetano Heredia"
                                                                              },
                                                                              "url": "https://www.gisaid.org"
                                                                            }
                                                                          }
                                                                        ],
                                                                        "name": "NODE_0002719",
                                                                        "node_attrs": {
                                                                          "clade_membership": {
                                                                            "value": "20B"
                                                                          },
                                                                          "div": 17,
                                                                          "custom_location": {
                                                                            "confidence": {
                                                                              "Africa": 0.00635904855571301,
                                                                              "Asia": 0.00471475811816992,
                                                                              "Europe": 0.03409765556707217,
                                                                              "South America": 0.9539578258414756
                                                                            },
                                                                            "entropy": 0.22441163767635677,
                                                                            "value": "South America"
                                                                          },
                                                                          "num_date": {
                                                                            "confidence": [
                                                                              2020.4728735965798,
                                                                              2020.8416160298877
                                                                            ],
                                                                            "value": 2020.7247356567975
                                                                          },
                                                                          "subclade_membership": {
                                                                            "value": "20B"
                                                                          }
                                                                        }
                                                                      },
                                                                      {
                                                                        "branch_attrs": {
                                                                          "mutations": {
                                                                            "nuc": [
                                                                              "C25626T"
                                                                            ]
                                                                          }
                                                                        },
                                                                        "children": [
                                                                          {
                                                                            "branch_attrs": {
                                                                              "labels": {
                                                                                "aa": "N: R204L, T325I; ORF1a: S3884L; ORF1b: T1545A; ORF3a: V256-, N257X, *276X; ORF7a: F6S; S: D111N, A892S"
                                                                              },
                                                                              "mutations": {
                                                                                "N": [
                                                                                  "R204L",
                                                                                  "T325I"
                                                                                ],
                                                                                "ORF1a": [
                                                                                  "S3884L"
                                                                                ],
                                                                                "ORF1b": [
                                                                                  "T1545A"
                                                                                ],
                                                                                "ORF3a": [
                                                                                  "V256-",
                                                                                  "N257X",
                                                                                  "*276X"
                                                                                ],
                                                                                "ORF7a": [
                                                                                  "F6S"
                                                                                ],
                                                                                "S": [
                                                                                  "D111N",
                                                                                  "A892S"
                                                                                ],
                                                                                "nuc": [
                                                                                  "C11916T",
                                                                                  "G13249T",
                                                                                  "A18100G",
                                                                                  "G21893A",
                                                                                  "G24236T",
                                                                                  "G26158-",
                                                                                  "T26159-",
                                                                                  "T26160-",
                                                                                  "A26161-",
                                                                                  "T27410C",
                                                                                  "G28884T",
                                                                                  "C29247T"
                                                                                ]
                                                                              }
                                                                            },
                                                                            "name": "Tunisia/55304/2020",
                                                                            "node_attrs": {

                                                                              "author": {
                                                                                "author": "Ilhem Boutiba-Ben Boubaker et al",
                                                                                "value": "Ilhem Boutiba-Ben Boubaker et al"
                                                                              },
                                                                              "clade_membership": {
                                                                                "value": "20B"
                                                                              },
                                                                              "country": {
                                                                                "value": "Africa"
                                                                              },
                                                                              "div": 17,
                                                                              "division": {
                                                                                "value": "Africa"
                                                                              },
                                                                              "division_exposure": {
                                                                                "value": "Africa"
                                                                              },
                                                                              "gisaid_epi_isl": {
                                                                                "value": "EPI_ISL_635059"
                                                                              },
                                                                              "host": {
                                                                                "value": "Human"
                                                                              },
                                                                              "custom_location": {
                                                                                "confidence": {
                                                                                  "Africa": 1.0
                                                                                },
                                                                                "entropy": -1.000088900581841e-12,
                                                                                "value": "Africa"
                                                                              },
                                                                              "num_date": {
                                                                                "confidence": [
                                                                                  2020.8374316939892,
                                                                                  2020.8374316939892
                                                                                ],
                                                                                "value": 2020.8374316939892
                                                                              },
                                                                              "originating_lab": {
                                                                                "value": "1-Laboratory of Microbiology, National Reference Lab, Charles Nicolle Hospital; 2-University of Tunis ElManar, Faculty of Medicine of Tunis, LR99ES09, Tunis, Tunisia"
                                                                              },
                                                                              "pangolin_lineage": {
                                                                                "value": "B.1.1.44"
                                                                              },
                                                                              "recency": {
                                                                                "value": "Older"
                                                                              },
                                                                              "region": {
                                                                                "value": "Africa"
                                                                              },
                                                                              "region_exposure": {
                                                                                "value": "Africa"
                                                                              },

                                                                              "subclade_membership": {
                                                                                "value": "20B"
                                                                              },
                                                                              "submitting_lab": {
                                                                                "value": "1-Clinical and Experimental Pharmacology Lab, LR16SP02, National Center of Pharmacovigilance, University of Tunis El Manar, Tunis, Tunisia. 2-Neurodegenerative diseases and psychiatric troubles, LR18SP03, Razi Hospital, University of Tunis El Manar, Tunis, Tunisia. 3- Ministry of Health, National Observatory of New and Emerging Diseases, 1006, Tunis, Tunisia"
                                                                              },
                                                                              "url": "https://www.gisaid.org"
                                                                            }
                                                                          },
                                                                          {
                                                                            "branch_attrs": {
                                                                              "labels": {
                                                                                "aa": "ORF1a: T592I; ORF1b: M1573I; ORF3a: I20V"
                                                                              },
                                                                              "mutations": {
                                                                                "ORF1a": [
                                                                                  "T592I"
                                                                                ],
                                                                                "ORF1b": [
                                                                                  "M1573I"
                                                                                ],
                                                                                "ORF3a": [
                                                                                  "I20V"
                                                                                ],
                                                                                "nuc": [
                                                                                  "C2040T",
                                                                                  "C4327T",
                                                                                  "G17721T",
                                                                                  "G18186T",
                                                                                  "A25450G"
                                                                                ]
                                                                              }
                                                                            },
                                                                            "name": "Pakistan/JRCGR-KHI43/2020",
                                                                            "node_attrs": {
                                                                              "author": {
                                                                                "author": "Shakeel et al",
                                                                                "value": "Shakeel et al"
                                                                              },
                                                                              "clade_membership": {
                                                                                "value": "20B"
                                                                              },
                                                                              "country": {
                                                                                "value": "Asia"
                                                                              },
                                                                              "div": 14,
                                                                              "division": {
                                                                                "value": "Asia"
                                                                              },
                                                                              "division_exposure": {
                                                                                "value": "Asia"
                                                                              },
                                                                              "genbank_accession": {
                                                                                "value": "MW447629.1"
                                                                              },
                                                                              "gisaid_epi_isl": {
                                                                                "value": "EPI_ISL_779274"
                                                                              },
                                                                              "host": {
                                                                                "value": "Human"
                                                                              },
                                                                              "custom_location": {
                                                                                "confidence": {
                                                                                  "Asia": 1.0
                                                                                },
                                                                                "entropy": -1.000088900581841e-12,
                                                                                "value": "Asia"
                                                                              },
                                                                              "num_date": {
                                                                                "confidence": [
                                                                                  2020.5013661202186,
                                                                                  2020.5013661202186
                                                                                ],
                                                                                "value": 2020.5013661202186
                                                                              },
                                                                              "originating_lab": {
                                                                                "value": "Jamil-ur-Rahman Center for Genome Research, Dr. Panjwani Center for Molecular Medicine and Drug Research"
                                                                              },
                                                                              "pangolin_lineage": {
                                                                                "value": "B.1.1.29"
                                                                              },
                                                                              "recency": {
                                                                                "value": "Older"
                                                                              },
                                                                              "region": {
                                                                                "value": "Asia"
                                                                              },
                                                                              "region_exposure": {
                                                                                "value": "Asia"
                                                                              },
                                                                              "subclade_membership": {
                                                                                "value": "20B"
                                                                              },
                                                                              "submitting_lab": {
                                                                                "value": "Jamil-ur-Rahman Center for Genome Research, Dr. Panjwani Center for Molecular Medicine and Drug Research"
                                                                              },
                                                                              "url": "https://www.gisaid.org"
                                                                            }
                                                                          }
                                                                        ],
                                                                        "name": "NODE_0002723",
                                                                        "node_attrs": {
                                                                          "clade_membership": {
                                                                            "value": "20B"
                                                                          },
                                                                          "div": 9,
                                                                          "custom_location": {
                                                                            "confidence": {
                                                                              "Africa": 0.2947692747815898,
                                                                              "Asia": 0.290472691919044,
                                                                              "Europe": 0.24767919819875395,
                                                                              "South America": 0.1656131106391133
                                                                            },
                                                                            "entropy": 1.3734823730147836,
                                                                            "value": "Africa"
                                                                          },
                                                                          "num_date": {
                                                                            "confidence": [
                                                                              2020.1964511065758,
                                                                              2020.4770900742853
                                                                            ],
                                                                            "value": 2020.3781372729875
                                                                          },
                                                                          "subclade_membership": {
                                                                            "value": "20B"
                                                                          }
                                                                        }
                                                                      },
                                                                      {
                                                                        "branch_attrs": {
                                                                          "labels": {
                                                                            "aa": "ORF1a: R398C, P2079S; S: L176F"
                                                                          },
                                                                          "mutations": {
                                                                            "ORF1a": [
                                                                              "R398C",
                                                                              "P2079S"
                                                                            ],
                                                                            "S": [
                                                                              "L176F"
                                                                            ],
                                                                            "nuc": [
                                                                              "C1457T",
                                                                              "C6500T",
                                                                              "C7006T",
                                                                              "C22088T",
                                                                              "A24019G",
                                                                              "C28846T"
                                                                            ]
                                                                          }
                                                                        },
                                                                        "children": [
                                                                          {
                                                                            "branch_attrs": {
                                                                              "labels": {
                                                                                "aa": "ORF1a: S2015I; S: C301Y"
                                                                              },
                                                                              "mutations": {
                                                                                "ORF1a": [
                                                                                  "S2015I"
                                                                                ],
                                                                                "S": [
                                                                                  "C301Y"
                                                                                ],
                                                                                "nuc": [
                                                                                  "G6309T",
                                                                                  "G22464A"
                                                                                ]
                                                                              }
                                                                            },
                                                                            "name": "Portugal/PT1737/2020",
                                                                            "node_attrs": {
                                                                              "author": {
                                                                                "author": "Borges et al et al",
                                                                                "value": "Borges et al et al"
                                                                              },
                                                                              "clade_membership": {
                                                                                "value": "20B"
                                                                              },
                                                                              "country": {
                                                                                "value": "Europe"
                                                                              },
                                                                              "div": 16,
                                                                              "division": {
                                                                                "value": "Europe"
                                                                              },
                                                                              "division_exposure": {
                                                                                "value": "Europe"
                                                                              },
                                                                              "gisaid_epi_isl": {
                                                                                "value": "EPI_ISL_693536"
                                                                              },
                                                                              "host": {
                                                                                "value": "Human"
                                                                              },
                                                                              "custom_location": {
                                                                                "confidence": {
                                                                                  "Europe": 1.0
                                                                                },
                                                                                "entropy": -1.000088900581841e-12,
                                                                                "value": "Europe"
                                                                              },
                                                                              "num_date": {
                                                                                "confidence": [
                                                                                  2020.6489071038252,
                                                                                  2020.6489071038252
                                                                                ],
                                                                                "value": 2020.6489071038252
                                                                              },
                                                                              "originating_lab": {
                                                                                "value": "Hospital Vila Franca de Xira"
                                                                              },
                                                                              "pangolin_lineage": {
                                                                                "value": "B.1.1.29"
                                                                              },
                                                                              "recency": {
                                                                                "value": "Older"
                                                                              },
                                                                              "region": {
                                                                                "value": "Europe"
                                                                              },
                                                                              "region_exposure": {
                                                                                "value": "Europe"
                                                                              },
                                                                              "subclade_membership": {
                                                                                "value": "20B"
                                                                              },
                                                                              "submitting_lab": {
                                                                                "value": "Instituto Nacional de Saude (INSA)"
                                                                              },
                                                                              "url": "https://www.gisaid.org"
                                                                            }
                                                                          },
                                                                          {
                                                                            "branch_attrs": {
                                                                              "mutations": {
                                                                                "nuc": [
                                                                                  "C233T",
                                                                                  "C1288T",
                                                                                  "G18318T"
                                                                                ]
                                                                              }
                                                                            },
                                                                            "name": "Portugal/PT1739/2020",
                                                                            "node_attrs": {
                                                                              "author": {
                                                                                "author": "Borges et al et al",
                                                                                "value": "Borges et al et al"
                                                                              },
                                                                              "clade_membership": {
                                                                                "value": "20B"
                                                                              },
                                                                              "country": {
                                                                                "value": "Europe"
                                                                              },
                                                                              "div": 17,
                                                                              "division": {
                                                                                "value": "Europe"
                                                                              },
                                                                              "division_exposure": {
                                                                                "value": "Europe"
                                                                              },
                                                                              "gisaid_epi_isl": {
                                                                                "value": "EPI_ISL_693535"
                                                                              },
                                                                              "host": {
                                                                                "value": "Human"
                                                                              },
                                                                              "custom_location": {
                                                                                "confidence": {
                                                                                  "Europe": 1.0
                                                                                },
                                                                                "entropy": -1.000088900581841e-12,
                                                                                "value": "Europe"
                                                                              },
                                                                              "num_date": {
                                                                                "confidence": [
                                                                                  2020.6707650273224,
                                                                                  2020.6707650273224
                                                                                ],
                                                                                "value": 2020.6707650273224
                                                                              },
                                                                              "originating_lab": {
                                                                                "value": "Hospital Vila Franca de Xira"
                                                                              },
                                                                              "pangolin_lineage": {
                                                                                "value": "B.1.1.29"
                                                                              },
                                                                              "recency": {
                                                                                "value": "Older"
                                                                              },
                                                                              "region": {
                                                                                "value": "Europe"
                                                                              },
                                                                              "region_exposure": {
                                                                                "value": "Europe"
                                                                              },
                                                                              "subclade_membership": {
                                                                                "value": "20B"
                                                                              },
                                                                              "submitting_lab": {
                                                                                "value": "Instituto Nacional de Saude (INSA)"
                                                                              },
                                                                              "url": "https://www.gisaid.org"
                                                                            }
                                                                          },
                                                                          {
                                                                            "branch_attrs": {
                                                                              "labels": {
                                                                                "aa": "ORF1b: Q2556R"
                                                                              },
                                                                              "mutations": {
                                                                                "ORF1b": [
                                                                                  "Q2556R"
                                                                                ],
                                                                                "nuc": [
                                                                                  "A10888G",
                                                                                  "A21134G"
                                                                                ]
                                                                              }
                                                                            },
                                                                            "name": "Portugal/PT1732/2020",
                                                                            "node_attrs": {
                                                                              "author": {
                                                                                "author": "Borges et al et al",
                                                                                "value": "Borges et al et al"
                                                                              },
                                                                              "clade_membership": {
                                                                                "value": "20B"
                                                                              },
                                                                              "country": {
                                                                                "value": "Europe"
                                                                              },
                                                                              "div": 16,
                                                                              "division": {
                                                                                "value": "Europe"
                                                                              },
                                                                              "division_exposure": {
                                                                                "value": "Europe"
                                                                              },
                                                                              "gisaid_epi_isl": {
                                                                                "value": "EPI_ISL_693537"
                                                                              },
                                                                              "host": {
                                                                                "value": "Human"
                                                                              },
                                                                              "custom_location": {
                                                                                "confidence": {
                                                                                  "Europe": 1.0
                                                                                },
                                                                                "entropy": -1.000088900581841e-12,
                                                                                "value": "Europe"
                                                                              },
                                                                              "num_date": {
                                                                                "confidence": [
                                                                                  2020.646174863388,
                                                                                  2020.646174863388
                                                                                ],
                                                                                "value": 2020.646174863388
                                                                              },
                                                                              "originating_lab": {
                                                                                "value": "Hospital Vila Franca de Xira"
                                                                              },
                                                                              "pangolin_lineage": {
                                                                                "value": "B.1.1.29"
                                                                              },
                                                                              "recency": {
                                                                                "value": "Older"
                                                                              },
                                                                              "region": {
                                                                                "value": "Europe"
                                                                              },
                                                                              "region_exposure": {
                                                                                "value": "Europe"
                                                                              },
                                                                              "subclade_membership": {
                                                                                "value": "20B"
                                                                              },
                                                                              "submitting_lab": {
                                                                                "value": "Instituto Nacional de Saude (INSA)"
                                                                              },
                                                                              "url": "https://www.gisaid.org"
                                                                            }
                                                                          }
                                                                        ],
                                                                        "name": "NODE_0002720",
                                                                        "node_attrs": {
                                                                          "clade_membership": {
                                                                            "value": "20B"
                                                                          },
                                                                          "div": 14,
                                                                          "custom_location": {
                                                                            "confidence": {
                                                                              "Africa": 0.0012627365889982117,
                                                                              "Asia": 0.002061825195754663,
                                                                              "Europe": 0.9889342246727917,
                                                                              "South America": 0.007666873851132919
                                                                            },
                                                                            "entropy": 0.07026428862939062,
                                                                            "value": "Europe"
                                                                          },
                                                                          "num_date": {
                                                                            "confidence": [
                                                                              2020.4331216360254,
                                                                              2020.6223016537836
                                                                            ],
                                                                            "value": 2020.5720024755606
                                                                          },
                                                                          "subclade_membership": {
                                                                            "value": "20B"
                                                                          }
                                                                        }
                                                                      },
                                                                      {
                                                                        "branch_attrs": {
                                                                          "labels": {
                                                                            "aa": "ORF1b: D2361Y; ORF3a: T223I"
                                                                          },
                                                                          "mutations": {
                                                                            "ORF1b": [
                                                                              "D2361Y"
                                                                            ],
                                                                            "ORF3a": [
                                                                              "T223I"
                                                                            ],
                                                                            "nuc": [
                                                                              "T19275A",
                                                                              "G20548T",
                                                                              "C26060T",
                                                                              "G26211T",
                                                                              "C26534T",
                                                                              "C29218T"
                                                                            ]
                                                                          }
                                                                        },
                                                                        "children": [
                                                                          {
                                                                            "branch_attrs": {
                                                                              "mutations": {
                                                                                "nuc": [
                                                                                  "G29734C"
                                                                                ]
                                                                              }
                                                                            },
                                                                            "children": [
                                                                              {
                                                                                "branch_attrs": {
                                                                                  "mutations": {}
                                                                                },
                                                                                "name": "BurkinaFaso/1124/2020",
                                                                                "node_attrs": {

                                                                                  "author": {
                                                                                    "author": "Abdoul-Salam Ouedraogo et al",
                                                                                    "value": "Abdoul-Salam Ouedraogo et al"
                                                                                  },
                                                                                  "clade_membership": {
                                                                                    "value": "20B"
                                                                                  },
                                                                                  "country": {
                                                                                    "value": "Africa"
                                                                                  },
                                                                                  "div": 15,
                                                                                  "division": {
                                                                                    "value": "Africa"
                                                                                  },
                                                                                  "division_exposure": {
                                                                                    "value": "Africa"
                                                                                  },
                                                                                  "gisaid_epi_isl": {
                                                                                    "value": "EPI_ISL_660446"
                                                                                  },
                                                                                  "host": {
                                                                                    "value": "Human"
                                                                                  },
                                                                                  "custom_location": {
                                                                                    "confidence": {
                                                                                      "Africa": 1.0
                                                                                    },
                                                                                    "entropy": -1.000088900581841e-12,
                                                                                    "value": "Africa"
                                                                                  },
                                                                                  "num_date": {
                                                                                    "confidence": [
                                                                                      2020.5532786885246,
                                                                                      2020.5532786885246
                                                                                    ],
                                                                                    "value": 2020.5532786885246
                                                                                  },
                                                                                  "originating_lab": {
                                                                                    "value": "Laboratoire de Microbiologie CHU Souro Sanou"
                                                                                  },
                                                                                  "pangolin_lineage": {
                                                                                    "value": "B.1.1.29"
                                                                                  },
                                                                                  "recency": {
                                                                                    "value": "Older"
                                                                                  },
                                                                                  "region": {
                                                                                    "value": "Africa"
                                                                                  },
                                                                                  "region_exposure": {
                                                                                    "value": "Africa"
                                                                                  },

                                                                                  "subclade_membership": {
                                                                                    "value": "20B"
                                                                                  },
                                                                                  "submitting_lab": {
                                                                                    "value": "Centre Muraz"
                                                                                  },
                                                                                  "url": "https://www.gisaid.org"
                                                                                }
                                                                              },
                                                                              {
                                                                                "branch_attrs": {
                                                                                  "mutations": {}
                                                                                },
                                                                                "name": "BurkinaFaso/2-035-1347/2020",
                                                                                "node_attrs": {

                                                                                  "author": {
                                                                                    "author": "Abdoul-Salam Ouedraogo et al",
                                                                                    "value": "Abdoul-Salam Ouedraogo et al"
                                                                                  },
                                                                                  "clade_membership": {
                                                                                    "value": "20B"
                                                                                  },
                                                                                  "country": {
                                                                                    "value": "Africa"
                                                                                  },
                                                                                  "div": 15,
                                                                                  "division": {
                                                                                    "value": "Africa"
                                                                                  },
                                                                                  "division_exposure": {
                                                                                    "value": "Africa"
                                                                                  },
                                                                                  "gisaid_epi_isl": {
                                                                                    "value": "EPI_ISL_660452"
                                                                                  },
                                                                                  "host": {
                                                                                    "value": "Human"
                                                                                  },
                                                                                  "custom_location": {
                                                                                    "confidence": {
                                                                                      "Africa": 1.0
                                                                                    },
                                                                                    "entropy": -1.000088900581841e-12,
                                                                                    "value": "Africa"
                                                                                  },
                                                                                  "num_date": {
                                                                                    "confidence": [
                                                                                      2020.8428961748634,
                                                                                      2020.8428961748634
                                                                                    ],
                                                                                    "value": 2020.8428961748634
                                                                                  },
                                                                                  "originating_lab": {
                                                                                    "value": "Laboratoire de Microbiologie CHU Souro Sanou"
                                                                                  },
                                                                                  "pangolin_lineage": {
                                                                                    "value": "B.1.1.29"
                                                                                  },
                                                                                  "recency": {
                                                                                    "value": "Older"
                                                                                  },
                                                                                  "region": {
                                                                                    "value": "Africa"
                                                                                  },
                                                                                  "region_exposure": {
                                                                                    "value": "Africa"
                                                                                  },

                                                                                  "subclade_membership": {
                                                                                    "value": "20B"
                                                                                  },
                                                                                  "submitting_lab": {
                                                                                    "value": "Centre Muraz"
                                                                                  },
                                                                                  "url": "https://www.gisaid.org"
                                                                                }
                                                                              }
                                                                            ],
                                                                            "name": "NODE_0002725",
                                                                            "node_attrs": {
                                                                              "clade_membership": {
                                                                                "value": "20B"
                                                                              },
                                                                              "div": 15,
                                                                              "custom_location": {
                                                                                "confidence": {
                                                                                  "Africa": 0.9959227460063058,
                                                                                  "Europe": 0.0026979677240179414,
                                                                                  "South America": 0.00109366252376146
                                                                                },
                                                                                "entropy": 0.02989157078040382,
                                                                                "value": "Africa"
                                                                              },
                                                                              "num_date": {
                                                                                "confidence": [
                                                                                  2020.5265662662594,
                                                                                  2020.5532786885246
                                                                                ],
                                                                                "value": 2020.5532786885246
                                                                              },
                                                                              "subclade_membership": {
                                                                                "value": "20B"
                                                                              }
                                                                            }
                                                                          },
                                                                          {
                                                                            "branch_attrs": {
                                                                              "mutations": {}
                                                                            },
                                                                            "children": [
                                                                              {
                                                                                "branch_attrs": {
                                                                                  "mutations": {
                                                                                    "nuc": [
                                                                                      "C15952T",
                                                                                      "C23683T"
                                                                                    ]
                                                                                  }
                                                                                },
                                                                                "name": "BurkinaFaso/2828/2020",
                                                                                "node_attrs": {

                                                                                  "author": {
                                                                                    "author": "Abdoul-Salam Ouedraogo et al",
                                                                                    "value": "Abdoul-Salam Ouedraogo et al"
                                                                                  },
                                                                                  "clade_membership": {
                                                                                    "value": "20B"
                                                                                  },
                                                                                  "country": {
                                                                                    "value": "Africa"
                                                                                  },
                                                                                  "div": 16,
                                                                                  "division": {
                                                                                    "value": "Africa"
                                                                                  },
                                                                                  "division_exposure": {
                                                                                    "value": "Africa"
                                                                                  },
                                                                                  "gisaid_epi_isl": {
                                                                                    "value": "EPI_ISL_660503"
                                                                                  },
                                                                                  "host": {
                                                                                    "value": "Human"
                                                                                  },
                                                                                  "custom_location": {
                                                                                    "confidence": {
                                                                                      "Africa": 1.0
                                                                                    },
                                                                                    "entropy": -1.000088900581841e-12,
                                                                                    "value": "Africa"
                                                                                  },
                                                                                  "num_date": {
                                                                                    "confidence": [
                                                                                      2020.8101092896175,
                                                                                      2020.8101092896175
                                                                                    ],
                                                                                    "value": 2020.8101092896175
                                                                                  },
                                                                                  "originating_lab": {
                                                                                    "value": "Laboratoire de Microbiologie CHU Souro Sanou"
                                                                                  },
                                                                                  "pangolin_lineage": {
                                                                                    "value": "B.1.1.29"
                                                                                  },
                                                                                  "recency": {
                                                                                    "value": "Older"
                                                                                  },
                                                                                  "region": {
                                                                                    "value": "Africa"
                                                                                  },
                                                                                  "region_exposure": {
                                                                                    "value": "Africa"
                                                                                  },

                                                                                  "subclade_membership": {
                                                                                    "value": "20B"
                                                                                  },
                                                                                  "submitting_lab": {
                                                                                    "value": "Centre Muraz"
                                                                                  },
                                                                                  "url": "https://www.gisaid.org"
                                                                                }
                                                                              },
                                                                              {
                                                                                "branch_attrs": {
                                                                                  "labels": {
                                                                                    "aa": "S: M153I"
                                                                                  },
                                                                                  "mutations": {
                                                                                    "S": [
                                                                                      "M153I"
                                                                                    ],
                                                                                    "nuc": [
                                                                                      "C21646T",
                                                                                      "G22021T"
                                                                                    ]
                                                                                  }
                                                                                },
                                                                                "name": "BurkinaFaso/2550/2020",
                                                                                "node_attrs": {

                                                                                  "author": {
                                                                                    "author": "Abdoul-Salam Ouedraogo et al",
                                                                                    "value": "Abdoul-Salam Ouedraogo et al"
                                                                                  },
                                                                                  "clade_membership": {
                                                                                    "value": "20B"
                                                                                  },
                                                                                  "country": {
                                                                                    "value": "Africa"
                                                                                  },
                                                                                  "div": 16,
                                                                                  "division": {
                                                                                    "value": "Africa"
                                                                                  },
                                                                                  "division_exposure": {
                                                                                    "value": "Africa"
                                                                                  },
                                                                                  "gisaid_epi_isl": {
                                                                                    "value": "EPI_ISL_660498"
                                                                                  },
                                                                                  "host": {
                                                                                    "value": "Human"
                                                                                  },
                                                                                  "custom_location": {
                                                                                    "confidence": {
                                                                                      "Africa": 1.0
                                                                                    },
                                                                                    "entropy": -1.000088900581841e-12,
                                                                                    "value": "Africa"
                                                                                  },
                                                                                  "num_date": {
                                                                                    "confidence": [
                                                                                      2020.700819672131,
                                                                                      2020.700819672131
                                                                                    ],
                                                                                    "value": 2020.700819672131
                                                                                  },
                                                                                  "originating_lab": {
                                                                                    "value": "Laboratoire de Microbiologie CHU Souro Sanou"
                                                                                  },
                                                                                  "pangolin_lineage": {
                                                                                    "value": "B.1.1.29"
                                                                                  },
                                                                                  "recency": {
                                                                                    "value": "Older"
                                                                                  },
                                                                                  "region": {
                                                                                    "value": "Africa"
                                                                                  },
                                                                                  "region_exposure": {
                                                                                    "value": "Africa"
                                                                                  },

                                                                                  "subclade_membership": {
                                                                                    "value": "20B"
                                                                                  },
                                                                                  "submitting_lab": {
                                                                                    "value": "Centre Muraz"
                                                                                  },
                                                                                  "url": "https://www.gisaid.org"
                                                                                }
                                                                              }
                                                                            ],
                                                                            "name": "NODE_0002927",
                                                                            "node_attrs": {
                                                                              "clade_membership": {
                                                                                "value": "20B"
                                                                              },
                                                                              "div": 14,
                                                                              "custom_location": {
                                                                                "confidence": {
                                                                                  "Africa": 0.9959227460063058,
                                                                                  "Europe": 0.0026979677240179414,
                                                                                  "South America": 0.00109366252376146
                                                                                },
                                                                                "entropy": 0.02989157078040382,
                                                                                "value": "Africa"
                                                                              },
                                                                              "num_date": {
                                                                                "confidence": [
                                                                                  2020.4463557093004,
                                                                                  2020.6567696342277
                                                                                ],
                                                                                "value": 2020.593270959854
                                                                              },
                                                                              "subclade_membership": {
                                                                                "value": "20B"
                                                                              }
                                                                            }
                                                                          }
                                                                        ],
                                                                        "name": "NODE_0002724",
                                                                        "node_attrs": {
                                                                          "clade_membership": {
                                                                            "value": "20B"
                                                                          },
                                                                          "div": 14,
                                                                          "custom_location": {
                                                                            "confidence": {
                                                                              "Africa": 0.9416982714570579,
                                                                              "Asia": 0.0035471081334583214,
                                                                              "Europe": 0.03256970197485484,
                                                                              "South America": 0.021991062433557054
                                                                            },
                                                                            "entropy": 0.2738518271909613,
                                                                            "value": "Africa"
                                                                          },
                                                                          "num_date": {
                                                                            "confidence": [
                                                                              2020.4719270067937,
                                                                              2020.543850460559
                                                                            ],
                                                                            "value": 2020.5170375958019
                                                                          },
                                                                          "subclade_membership": {
                                                                            "value": "20B"
                                                                          }
                                                                        }
                                                                      }
                                                                    ],
                                                                    "name": "NODE_0002717",
                                                                    "node_attrs": {
                                                                      "clade_membership": {
                                                                        "value": "20B"
                                                                      },
                                                                      "div": 8,
                                                                      "custom_location": {
                                                                        "confidence": {
                                                                          "Africa": 0.12446910491256599,
                                                                          "Asia": 0.05002923047000648,
                                                                          "Europe": 0.37471540847154494,
                                                                          "South America": 0.45072949733231643
                                                                        },
                                                                        "entropy": 1.1367831405457716,
                                                                        "value": "South America"
                                                                      },
                                                                      "num_date": {
                                                                        "confidence": [
                                                                          2020.1506705451259,
                                                                          2020.456546910036
                                                                        ],
                                                                        "value": 2020.3208959473143
                                                                      },
                                                                      "subclade_membership": {
                                                                        "value": "20B"
                                                                      }
                                                                    }
                                                                  },
                                                                  {
                                                                    "branch_attrs": {
                                                                      "labels": {
                                                                        "aa": "N: T379I; ORF1a: E1205X, I1206-, P1207-, K1208-, E1209-, E1210-, V1211-, K1212-, P1213-, F1214-, I1215X"
                                                                      },
                                                                      "mutations": {
                                                                        "N": [
                                                                          "T379I"
                                                                        ],
                                                                        "ORF1a": [
                                                                          "E1205X",
                                                                          "I1206-",
                                                                          "P1207-",
                                                                          "K1208-",
                                                                          "E1209-",
                                                                          "E1210-",
                                                                          "V1211-",
                                                                          "K1212-",
                                                                          "P1213-",
                                                                          "F1214-",
                                                                          "I1215X"
                                                                        ],
                                                                        "nuc": [
                                                                          "A3879-",
                                                                          "G3880-",
                                                                          "A3881-",
                                                                          "T3882-",
                                                                          "T3883-",
                                                                          "C3884-",
                                                                          "C3885-",
                                                                          "T3886-",
                                                                          "A3887-",
                                                                          "A3888-",
                                                                          "A3889-",
                                                                          "G3890-",
                                                                          "A3891-",
                                                                          "G3892-",
                                                                          "G3893-",
                                                                          "A3894-",
                                                                          "A3895-",
                                                                          "G3896-",
                                                                          "T3897-",
                                                                          "T3898-",
                                                                          "A3899-",
                                                                          "A3900-",
                                                                          "G3901-",
                                                                          "C3902-",
                                                                          "C3903-",
                                                                          "A3904-",
                                                                          "T3905-",
                                                                          "T3906-",
                                                                          "T3907-",
                                                                          "A3908-",
                                                                          "C13432T",
                                                                          "C29409T"
                                                                        ]
                                                                      }
                                                                    },
                                                                    "children": [
                                                                      {
                                                                        "branch_attrs": {
                                                                          "labels": {
                                                                            "aa": "ORF1a: A4257V; ORF3a: T175I"
                                                                          },
                                                                          "mutations": {
                                                                            "ORF1a": [
                                                                              "A4257V"
                                                                            ],
                                                                            "ORF3a": [
                                                                              "T175I"
                                                                            ],
                                                                            "nuc": [
                                                                              "C4009T",
                                                                              "C13035T",
                                                                              "C25916T",
                                                                              "C29774T"
                                                                            ]
                                                                          }
                                                                        },
                                                                        "name": "Argentina/PAIS-F0040/2020",
                                                                        "node_attrs": {

                                                                          "author": {
                                                                            "author": "L Pianciola et al",
                                                                            "value": "L Pianciola et al"
                                                                          },
                                                                          "clade_membership": {
                                                                            "value": "20B"
                                                                          },
                                                                          "country": {
                                                                            "value": "Argentina"
                                                                          },
                                                                          "div": 13,
                                                                          "division": {
                                                                            "value": "Rio Negro"
                                                                          },
                                                                          "division_exposure": {
                                                                            "value": "Rio Negro"
                                                                          },
                                                                          "gisaid_epi_isl": {
                                                                            "value": "EPI_ISL_981038"
                                                                          },
                                                                          "host": {
                                                                            "value": "Human"
                                                                          },
                                                                          "custom_location": {
                                                                            "confidence": {
                                                                              "South America": 1.0
                                                                            },
                                                                            "entropy": -1.000088900581841e-12,
                                                                            "value": "South America"
                                                                          },
                                                                          "location": {
                                                                            "value": "San Carlos de Bariloche"
                                                                          },
                                                                          "num_date": {
                                                                            "confidence": [
                                                                              2020.372950819672,
                                                                              2020.372950819672
                                                                            ],
                                                                            "value": 2020.372950819672
                                                                          },
                                                                          "originating_lab": {
                                                                            "value": "Hospital Bariloche"
                                                                          },
                                                                          "pangolin_lineage": {
                                                                            "value": "B.1.1.200"
                                                                          },
                                                                          "recency": {
                                                                            "value": "One month ago"
                                                                          },
                                                                          "region": {
                                                                            "value": "South America"
                                                                          },
                                                                          "region_exposure": {
                                                                            "value": "South America"
                                                                          },

                                                                          "subclade_membership": {
                                                                            "value": "20B"
                                                                          },
                                                                          "submitting_lab": {
                                                                            "value": "Laboratorio Central Mg. Luis Alfredo Pianciola on behalf of 'Proyecto Argentino Interinstitucional de genomica de SARS-CoV-2' (PAIS Consortium)"
                                                                          },
                                                                          "url": "https://www.gisaid.org"
                                                                        }
                                                                      },
                                                                      {
                                                                        "branch_attrs": {
                                                                          "mutations": {}
                                                                        },
                                                                        "children": [
                                                                          {
                                                                            "branch_attrs": {
                                                                              "labels": {
                                                                                "aa": "ORF3a: S166L; S: G75V"
                                                                              },
                                                                              "mutations": {
                                                                                "ORF3a": [
                                                                                  "S166L"
                                                                                ],
                                                                                "S": [
                                                                                  "G75V"
                                                                                ],
                                                                                "nuc": [
                                                                                  "C823T",
                                                                                  "C4795T",
                                                                                  "C11455T",
                                                                                  "G21786T",
                                                                                  "C25889T"
                                                                                ]
                                                                              }
                                                                            },
                                                                            "name": "Argentina/PAIS-F0018/2020",
                                                                            "node_attrs": {

                                                                              "author": {
                                                                                "author": "L Pianciola et al",
                                                                                "value": "L Pianciola et al"
                                                                              },
                                                                              "clade_membership": {
                                                                                "value": "20B"
                                                                              },
                                                                              "country": {
                                                                                "value": "Argentina"
                                                                              },
                                                                              "div": 14,
                                                                              "division": {
                                                                                "value": "Neuquen"
                                                                              },
                                                                              "division_exposure": {
                                                                                "value": "Neuquen"
                                                                              },
                                                                              "gisaid_epi_isl": {
                                                                                "value": "EPI_ISL_964903"
                                                                              },
                                                                              "host": {
                                                                                "value": "Human"
                                                                              },
                                                                              "custom_location": {
                                                                                "confidence": {
                                                                                  "South America": 1.0
                                                                                },
                                                                                "entropy": -1.000088900581841e-12,
                                                                                "value": "South America"
                                                                              },
                                                                              "location": {
                                                                                "value": "Centenario"
                                                                              },
                                                                              "num_date": {
                                                                                "confidence": [
                                                                                  2020.5368852459017,
                                                                                  2020.5368852459017
                                                                                ],
                                                                                "value": 2020.5368852459017
                                                                              },
                                                                              "originating_lab": {
                                                                                "value": "Hospital Centenario"
                                                                              },
                                                                              "pangolin_lineage": {
                                                                                "value": "B.1.1.200"
                                                                              },
                                                                              "recency": {
                                                                                "value": "One month ago"
                                                                              },
                                                                              "region": {
                                                                                "value": "South America"
                                                                              },
                                                                              "region_exposure": {
                                                                                "value": "South America"
                                                                              },

                                                                              "subclade_membership": {
                                                                                "value": "20B"
                                                                              },
                                                                              "submitting_lab": {
                                                                                "value": "Laboratorio Central Mg. Luis Alfredo Pianciola on behalf of 'Proyecto Argentino Interinstitucional de genomica de SARS-CoV-2' (PAIS Consortium)"
                                                                              },
                                                                              "url": "https://www.gisaid.org"
                                                                            }
                                                                          },
                                                                          {
                                                                            "branch_attrs": {
                                                                              "mutations": {}
                                                                            },
                                                                            "children": [
                                                                              {
                                                                                "branch_attrs": {
                                                                                  "labels": {
                                                                                    "aa": "ORF1a: C3790F"
                                                                                  },
                                                                                  "mutations": {
                                                                                    "ORF1a": [
                                                                                      "C3790F"
                                                                                    ],
                                                                                    "nuc": [
                                                                                      "G11634T"
                                                                                    ]
                                                                                  }
                                                                                },
                                                                                "children": [
                                                                                  {
                                                                                    "branch_attrs": {
                                                                                      "mutations": {
                                                                                        "nuc": [
                                                                                          "A15903G"
                                                                                        ]
                                                                                      }
                                                                                    },
                                                                                    "name": "Argentina/PAIS-F0004/2020",
                                                                                    "node_attrs": {

                                                                                      "author": {
                                                                                        "author": "L Pianciola et al",
                                                                                        "value": "L Pianciola et al"
                                                                                      },
                                                                                      "clade_membership": {
                                                                                        "value": "20B"
                                                                                      },
                                                                                      "country": {
                                                                                        "value": "Argentina"
                                                                                      },
                                                                                      "div": 11,
                                                                                      "division": {
                                                                                        "value": "Neuquen"
                                                                                      },
                                                                                      "division_exposure": {
                                                                                        "value": "Neuquen"
                                                                                      },
                                                                                      "gisaid_epi_isl": {
                                                                                        "value": "EPI_ISL_964890"
                                                                                      },
                                                                                      "host": {
                                                                                        "value": "Human"
                                                                                      },
                                                                                      "custom_location": {
                                                                                        "confidence": {
                                                                                          "South America": 1.0
                                                                                        },
                                                                                        "entropy": -1.000088900581841e-12,
                                                                                        "value": "South America"
                                                                                      },
                                                                                      "location": {
                                                                                        "value": "Neuquen"
                                                                                      },
                                                                                      "num_date": {
                                                                                        "confidence": [
                                                                                          2020.4112021857923,
                                                                                          2020.4112021857923
                                                                                        ],
                                                                                        "value": 2020.4112021857923
                                                                                      },
                                                                                      "originating_lab": {
                                                                                        "value": "Sistema de Emergencias"
                                                                                      },
                                                                                      "pangolin_lineage": {
                                                                                        "value": "B.1.1.200"
                                                                                      },
                                                                                      "recency": {
                                                                                        "value": "One month ago"
                                                                                      },
                                                                                      "region": {
                                                                                        "value": "South America"
                                                                                      },
                                                                                      "region_exposure": {
                                                                                        "value": "South America"
                                                                                      },

                                                                                      "subclade_membership": {
                                                                                        "value": "20B"
                                                                                      },
                                                                                      "submitting_lab": {
                                                                                        "value": "Laboratorio Central Mg. Luis Alfredo Pianciola on behalf of 'Proyecto Argentino Interinstitucional de genomica de SARS-CoV-2' (PAIS Consortium)"
                                                                                      },
                                                                                      "url": "https://www.gisaid.org"
                                                                                    }
                                                                                  },
                                                                                  {
                                                                                    "branch_attrs": {
                                                                                      "mutations": {}
                                                                                    },
                                                                                    "children": [
                                                                                      {
                                                                                        "branch_attrs": {
                                                                                          "labels": {
                                                                                            "aa": "ORF1a: V14A, T1538I"
                                                                                          },
                                                                                          "mutations": {
                                                                                            "ORF1a": [
                                                                                              "V14A",
                                                                                              "T1538I"
                                                                                            ],
                                                                                            "nuc": [
                                                                                              "T306C",
                                                                                              "C4878T"
                                                                                            ]
                                                                                          }
                                                                                        },
                                                                                        "name": "Argentina/PAIS-F0030/2020",
                                                                                        "node_attrs": {

                                                                                          "author": {
                                                                                            "author": "L Pianciola et al",
                                                                                            "value": "L Pianciola et al"
                                                                                          },
                                                                                          "clade_membership": {
                                                                                            "value": "20B"
                                                                                          },
                                                                                          "country": {
                                                                                            "value": "Argentina"
                                                                                          },
                                                                                          "div": 12,
                                                                                          "division": {
                                                                                            "value": "Neuquen"
                                                                                          },
                                                                                          "division_exposure": {
                                                                                            "value": "Neuquen"
                                                                                          },
                                                                                          "gisaid_epi_isl": {
                                                                                            "value": "EPI_ISL_964915"
                                                                                          },
                                                                                          "host": {
                                                                                            "value": "Human"
                                                                                          },
                                                                                          "custom_location": {
                                                                                            "confidence": {
                                                                                              "South America": 1.0
                                                                                            },
                                                                                            "entropy": -1.000088900581841e-12,
                                                                                            "value": "South America"
                                                                                          },
                                                                                          "location": {
                                                                                            "value": "Neuquen"
                                                                                          },
                                                                                          "num_date": {
                                                                                            "confidence": [
                                                                                              2020.4959016393443,
                                                                                              2020.4959016393443
                                                                                            ],
                                                                                            "value": 2020.4959016393443
                                                                                          },
                                                                                          "originating_lab": {
                                                                                            "value": "Sistema de Emergencias"
                                                                                          },
                                                                                          "pangolin_lineage": {
                                                                                            "value": "B.1.1.200"
                                                                                          },
                                                                                          "recency": {
                                                                                            "value": "One month ago"
                                                                                          },
                                                                                          "region": {
                                                                                            "value": "South America"
                                                                                          },
                                                                                          "region_exposure": {
                                                                                            "value": "South America"
                                                                                          },

                                                                                          "subclade_membership": {
                                                                                            "value": "20B"
                                                                                          },
                                                                                          "submitting_lab": {
                                                                                            "value": "Laboratorio Central Mg. Luis Alfredo Pianciola on behalf of 'Proyecto Argentino Interinstitucional de genomica de SARS-CoV-2' (PAIS Consortium)"
                                                                                          },
                                                                                          "url": "https://www.gisaid.org"
                                                                                        }
                                                                                      },
                                                                                      {
                                                                                        "branch_attrs": {
                                                                                          "mutations": {}
                                                                                        },
                                                                                        "children": [
                                                                                          {
                                                                                            "branch_attrs": {
                                                                                              "mutations": {
                                                                                                "nuc": [
                                                                                                  "G24415A"
                                                                                                ]
                                                                                              }
                                                                                            },
                                                                                            "children": [
                                                                                              {
                                                                                                "branch_attrs": {
                                                                                                  "mutations": {}
                                                                                                },
                                                                                                "name": "Argentina/PAIS-F0012/2020",
                                                                                                "node_attrs": {

                                                                                                  "author": {
                                                                                                    "author": "L Pianciola et al",
                                                                                                    "value": "L Pianciola et al"
                                                                                                  },
                                                                                                  "clade_membership": {
                                                                                                    "value": "20B"
                                                                                                  },
                                                                                                  "country": {
                                                                                                    "value": "Argentina"
                                                                                                  },
                                                                                                  "div": 11,
                                                                                                  "division": {
                                                                                                    "value": "Neuquen"
                                                                                                  },
                                                                                                  "division_exposure": {
                                                                                                    "value": "Neuquen"
                                                                                                  },
                                                                                                  "gisaid_epi_isl": {
                                                                                                    "value": "EPI_ISL_964898"
                                                                                                  },
                                                                                                  "host": {
                                                                                                    "value": "Human"
                                                                                                  },
                                                                                                  "custom_location": {
                                                                                                    "confidence": {
                                                                                                      "South America": 1.0
                                                                                                    },
                                                                                                    "entropy": -1.000088900581841e-12,
                                                                                                    "value": "South America"
                                                                                                  },
                                                                                                  "location": {
                                                                                                    "value": "Neuquen"
                                                                                                  },
                                                                                                  "num_date": {
                                                                                                    "confidence": [
                                                                                                      2020.454918032787,
                                                                                                      2020.454918032787
                                                                                                    ],
                                                                                                    "value": 2020.454918032787
                                                                                                  },
                                                                                                  "originating_lab": {
                                                                                                    "value": "Hospital Castro Rendon"
                                                                                                  },
                                                                                                  "pangolin_lineage": {
                                                                                                    "value": "B.1.1.200"
                                                                                                  },
                                                                                                  "recency": {
                                                                                                    "value": "One month ago"
                                                                                                  },
                                                                                                  "region": {
                                                                                                    "value": "South America"
                                                                                                  },
                                                                                                  "region_exposure": {
                                                                                                    "value": "South America"
                                                                                                  },

                                                                                                  "subclade_membership": {
                                                                                                    "value": "20B"
                                                                                                  },
                                                                                                  "submitting_lab": {
                                                                                                    "value": "Laboratorio Central Mg. Luis Alfredo Pianciola on behalf of 'Proyecto Argentino Interinstitucional de genomica de SARS-CoV-2' (PAIS Consortium)"
                                                                                                  },
                                                                                                  "url": "https://www.gisaid.org"
                                                                                                }
                                                                                              },
                                                                                              {
                                                                                                "branch_attrs": {
                                                                                                  "labels": {
                                                                                                    "aa": "ORF1a: M3661T"
                                                                                                  },
                                                                                                  "mutations": {
                                                                                                    "ORF1a": [
                                                                                                      "M3661T"
                                                                                                    ],
                                                                                                    "nuc": [
                                                                                                      "T11247C"
                                                                                                    ]
                                                                                                  }
                                                                                                },
                                                                                                "name": "Argentina/PAIS-F0019/2020",
                                                                                                "node_attrs": {

                                                                                                  "author": {
                                                                                                    "author": "L Pianciola et al",
                                                                                                    "value": "L Pianciola et al"
                                                                                                  },
                                                                                                  "clade_membership": {
                                                                                                    "value": "20B"
                                                                                                  },
                                                                                                  "country": {
                                                                                                    "value": "Argentina"
                                                                                                  },
                                                                                                  "div": 12,
                                                                                                  "division": {
                                                                                                    "value": "Neuquen"
                                                                                                  },
                                                                                                  "division_exposure": {
                                                                                                    "value": "Neuquen"
                                                                                                  },
                                                                                                  "gisaid_epi_isl": {
                                                                                                    "value": "EPI_ISL_964904"
                                                                                                  },
                                                                                                  "host": {
                                                                                                    "value": "Human"
                                                                                                  },
                                                                                                  "custom_location": {
                                                                                                    "confidence": {
                                                                                                      "South America": 1.0
                                                                                                    },
                                                                                                    "entropy": -1.000088900581841e-12,
                                                                                                    "value": "South America"
                                                                                                  },
                                                                                                  "location": {
                                                                                                    "value": "Neuquen"
                                                                                                  },
                                                                                                  "num_date": {
                                                                                                    "confidence": [
                                                                                                      2020.5040983606557,
                                                                                                      2020.5040983606557
                                                                                                    ],
                                                                                                    "value": 2020.5040983606557
                                                                                                  },
                                                                                                  "originating_lab": {
                                                                                                    "value": "Hospital Castro Rendon"
                                                                                                  },
                                                                                                  "pangolin_lineage": {
                                                                                                    "value": "B.1.1.200"
                                                                                                  },
                                                                                                  "recency": {
                                                                                                    "value": "One month ago"
                                                                                                  },
                                                                                                  "region": {
                                                                                                    "value": "South America"
                                                                                                  },
                                                                                                  "region_exposure": {
                                                                                                    "value": "South America"
                                                                                                  },

                                                                                                  "subclade_membership": {
                                                                                                    "value": "20B"
                                                                                                  },
                                                                                                  "submitting_lab": {
                                                                                                    "value": "Laboratorio Central Mg. Luis Alfredo Pianciola on behalf of 'Proyecto Argentino Interinstitucional de genomica de SARS-CoV-2' (PAIS Consortium)"
                                                                                                  },
                                                                                                  "url": "https://www.gisaid.org"
                                                                                                }
                                                                                              }
                                                                                            ],
                                                                                            "name": "NODE_0002596",
                                                                                            "node_attrs": {
                                                                                              "clade_membership": {
                                                                                                "value": "20B"
                                                                                              },
                                                                                              "div": 11,
                                                                                              "custom_location": {
                                                                                                "confidence": {
                                                                                                  "Europe": 0.0012145212824981647,
                                                                                                  "South America": 0.9981934297940789
                                                                                                },
                                                                                                "entropy": 0.01514821756975077,
                                                                                                "value": "South America"
                                                                                              },
                                                                                              "num_date": {
                                                                                                "confidence": [
                                                                                                  2020.4299722971728,
                                                                                                  2020.454918032787
                                                                                                ],
                                                                                                "value": 2020.454918032787
                                                                                              },
                                                                                              "subclade_membership": {
                                                                                                "value": "20B"
                                                                                              }
                                                                                            }
                                                                                          },
                                                                                          {
                                                                                            "branch_attrs": {
                                                                                              "mutations": {}
                                                                                            },
                                                                                            "children": [
                                                                                              {
                                                                                                "branch_attrs": {
                                                                                                  "mutations": {}
                                                                                                },
                                                                                                "name": "Argentina/PAIS-F0020/2020",
                                                                                                "node_attrs": {

                                                                                                  "author": {
                                                                                                    "author": "L Pianciola et al",
                                                                                                    "value": "L Pianciola et al"
                                                                                                  },
                                                                                                  "clade_membership": {
                                                                                                    "value": "20B"
                                                                                                  },
                                                                                                  "country": {
                                                                                                    "value": "Argentina"
                                                                                                  },
                                                                                                  "div": 10,
                                                                                                  "division": {
                                                                                                    "value": "Neuquen"
                                                                                                  },
                                                                                                  "division_exposure": {
                                                                                                    "value": "Neuquen"
                                                                                                  },
                                                                                                  "gisaid_epi_isl": {
                                                                                                    "value": "EPI_ISL_964905"
                                                                                                  },
                                                                                                  "host": {
                                                                                                    "value": "Human"
                                                                                                  },
                                                                                                  "custom_location": {
                                                                                                    "confidence": {
                                                                                                      "South America": 1.0
                                                                                                    },
                                                                                                    "entropy": -1.000088900581841e-12,
                                                                                                    "value": "South America"
                                                                                                  },
                                                                                                  "location": {
                                                                                                    "value": "Cutral Co"
                                                                                                  },
                                                                                                  "num_date": {
                                                                                                    "confidence": [
                                                                                                      2020.4603825136612,
                                                                                                      2020.4603825136612
                                                                                                    ],
                                                                                                    "value": 2020.4603825136612
                                                                                                  },
                                                                                                  "originating_lab": {
                                                                                                    "value": "Hospital Cutral Co"
                                                                                                  },
                                                                                                  "pangolin_lineage": {
                                                                                                    "value": "B.1.1.200"
                                                                                                  },
                                                                                                  "recency": {
                                                                                                    "value": "One month ago"
                                                                                                  },
                                                                                                  "region": {
                                                                                                    "value": "South America"
                                                                                                  },
                                                                                                  "region_exposure": {
                                                                                                    "value": "South America"
                                                                                                  },

                                                                                                  "subclade_membership": {
                                                                                                    "value": "20B"
                                                                                                  },
                                                                                                  "submitting_lab": {
                                                                                                    "value": "Laboratorio Central Mg. Luis Alfredo Pianciola on behalf of 'Proyecto Argentino Interinstitucional de genomica de SARS-CoV-2' (PAIS Consortium)"
                                                                                                  },
                                                                                                  "url": "https://www.gisaid.org"
                                                                                                }
                                                                                              },
                                                                                              {
                                                                                                "branch_attrs": {
                                                                                                  "mutations": {
                                                                                                    "nuc": [
                                                                                                      "C14322T"
                                                                                                    ]
                                                                                                  }
                                                                                                },
                                                                                                "name": "Argentina/PAIS-F0001/2020",
                                                                                                "node_attrs": {

                                                                                                  "author": {
                                                                                                    "author": "L Pianciola et al",
                                                                                                    "value": "L Pianciola et al"
                                                                                                  },
                                                                                                  "clade_membership": {
                                                                                                    "value": "20B"
                                                                                                  },
                                                                                                  "country": {
                                                                                                    "value": "Argentina"
                                                                                                  },
                                                                                                  "div": 11,
                                                                                                  "division": {
                                                                                                    "value": "Neuquen"
                                                                                                  },
                                                                                                  "division_exposure": {
                                                                                                    "value": "Neuquen"
                                                                                                  },
                                                                                                  "gisaid_epi_isl": {
                                                                                                    "value": "EPI_ISL_964887"
                                                                                                  },
                                                                                                  "host": {
                                                                                                    "value": "Human"
                                                                                                  },
                                                                                                  "custom_location": {
                                                                                                    "confidence": {
                                                                                                      "South America": 1.0
                                                                                                    },
                                                                                                    "entropy": -1.000088900581841e-12,
                                                                                                    "value": "South America"
                                                                                                  },
                                                                                                  "location": {
                                                                                                    "value": "Cutral Co"
                                                                                                  },
                                                                                                  "num_date": {
                                                                                                    "confidence": [
                                                                                                      2020.5532786885246,
                                                                                                      2020.5532786885246
                                                                                                    ],
                                                                                                    "value": 2020.5532786885246
                                                                                                  },
                                                                                                  "originating_lab": {
                                                                                                    "value": "Hospital Cutral Co"
                                                                                                  },
                                                                                                  "pangolin_lineage": {
                                                                                                    "value": "B.1.1.200"
                                                                                                  },
                                                                                                  "recency": {
                                                                                                    "value": "One month ago"
                                                                                                  },
                                                                                                  "region": {
                                                                                                    "value": "South America"
                                                                                                  },
                                                                                                  "region_exposure": {
                                                                                                    "value": "South America"
                                                                                                  },

                                                                                                  "subclade_membership": {
                                                                                                    "value": "20B"
                                                                                                  },
                                                                                                  "submitting_lab": {
                                                                                                    "value": "Laboratorio Central Mg. Luis Alfredo Pianciola on behalf of 'Proyecto Argentino Interinstitucional de genomica de SARS-CoV-2' (PAIS Consortium)"
                                                                                                  },
                                                                                                  "url": "https://www.gisaid.org"
                                                                                                }
                                                                                              }
                                                                                            ],
                                                                                            "name": "NODE_0002935",
                                                                                            "node_attrs": {
                                                                                              "clade_membership": {
                                                                                                "value": "20B"
                                                                                              },
                                                                                              "div": 10,
                                                                                              "custom_location": {
                                                                                                "confidence": {
                                                                                                  "Europe": 0.0012145212824981647,
                                                                                                  "South America": 0.9981934297940789
                                                                                                },
                                                                                                "entropy": 0.01514821756975077,
                                                                                                "value": "South America"
                                                                                              },
                                                                                              "num_date": {
                                                                                                "confidence": [
                                                                                                  2020.4233558040125,
                                                                                                  2020.4603825136612
                                                                                                ],
                                                                                                "value": 2020.4603825136612
                                                                                              },
                                                                                              "subclade_membership": {
                                                                                                "value": "20B"
                                                                                              }
                                                                                            }
                                                                                          }
                                                                                        ],
                                                                                        "name": "NODE_0002932",
                                                                                        "node_attrs": {
                                                                                          "clade_membership": {
                                                                                            "value": "20B"
                                                                                          },
                                                                                          "div": 10,
                                                                                          "custom_location": {
                                                                                            "confidence": {
                                                                                              "Europe": 0.0014440105643081147,
                                                                                              "South America": 0.9978789353856541
                                                                                            },
                                                                                            "entropy": 0.017402713955189518,
                                                                                            "value": "South America"
                                                                                          },
                                                                                          "num_date": {
                                                                                            "confidence": [
                                                                                              2020.379130665014,
                                                                                              2020.4523972380352
                                                                                            ],
                                                                                            "value": 2020.4234139055768
                                                                                          },
                                                                                          "subclade_membership": {
                                                                                            "value": "20B"
                                                                                          }
                                                                                        }
                                                                                      }
                                                                                    ],
                                                                                    "name": "NODE_0002931",
                                                                                    "node_attrs": {
                                                                                      "clade_membership": {
                                                                                        "value": "20B"
                                                                                      },
                                                                                      "div": 10,
                                                                                      "custom_location": {
                                                                                        "confidence": {
                                                                                          "Europe": 0.0013439343543826937,
                                                                                          "South America": 0.9980171282729224
                                                                                        },
                                                                                        "entropy": 0.01641665118420305,
                                                                                        "value": "South America"
                                                                                      },
                                                                                      "num_date": {
                                                                                        "confidence": [
                                                                                          2020.3603877614146,
                                                                                          2020.4489242764446
                                                                                        ],
                                                                                        "value": 2020.4025979946553
                                                                                      },
                                                                                      "subclade_membership": {
                                                                                        "value": "20B"
                                                                                      }
                                                                                    }
                                                                                  }
                                                                                ],
                                                                                "name": "NODE_0002592",
                                                                                "node_attrs": {
                                                                                  "clade_membership": {
                                                                                    "value": "20B"
                                                                                  },
                                                                                  "div": 10,
                                                                                  "custom_location": {
                                                                                    "confidence": {
                                                                                      "Europe": 0.0013649996159185518,
                                                                                      "South America": 0.9979904607899819
                                                                                    },
                                                                                    "entropy": 0.016603393188721446,
                                                                                    "value": "South America"
                                                                                  },
                                                                                  "num_date": {
                                                                                    "confidence": [
                                                                                      2020.3505697226649,
                                                                                      2020.4112021857923
                                                                                    ],
                                                                                    "value": 2020.3863100624105
                                                                                  },
                                                                                  "subclade_membership": {
                                                                                    "value": "20B"
                                                                                  }
                                                                                }
                                                                              },
                                                                              {
                                                                                "branch_attrs": {
                                                                                  "mutations": {}
                                                                                },
                                                                                "children": [
                                                                                  {
                                                                                    "branch_attrs": {
                                                                                      "labels": {
                                                                                        "aa": "ORF1b: L2265S"
                                                                                      },
                                                                                      "mutations": {
                                                                                        "ORF1b": [
                                                                                          "L2265S"
                                                                                        ],
                                                                                        "nuc": [
                                                                                          "C1348T",
                                                                                          "T20261C"
                                                                                        ]
                                                                                      }
                                                                                    },
                                                                                    "name": "Argentina/PAIS-F0027/2020",
                                                                                    "node_attrs": {

                                                                                      "author": {
                                                                                        "author": "L Pianciola et al",
                                                                                        "value": "L Pianciola et al"
                                                                                      },
                                                                                      "clade_membership": {
                                                                                        "value": "20B"
                                                                                      },
                                                                                      "country": {
                                                                                        "value": "Argentina"
                                                                                      },
                                                                                      "div": 11,
                                                                                      "division": {
                                                                                        "value": "Neuquen"
                                                                                      },
                                                                                      "division_exposure": {
                                                                                        "value": "Neuquen"
                                                                                      },
                                                                                      "gisaid_epi_isl": {
                                                                                        "value": "EPI_ISL_964912"
                                                                                      },
                                                                                      "host": {
                                                                                        "value": "Human"
                                                                                      },
                                                                                      "custom_location": {
                                                                                        "confidence": {
                                                                                          "South America": 1.0
                                                                                        },
                                                                                        "entropy": -1.000088900581841e-12,
                                                                                        "value": "South America"
                                                                                      },
                                                                                      "location": {
                                                                                        "value": "Neuquen"
                                                                                      },
                                                                                      "num_date": {
                                                                                        "confidence": [
                                                                                          2020.5040983606557,
                                                                                          2020.5040983606557
                                                                                        ],
                                                                                        "value": 2020.5040983606557
                                                                                      },
                                                                                      "originating_lab": {
                                                                                        "value": "Hospital Bouquet Roldan"
                                                                                      },
                                                                                      "pangolin_lineage": {
                                                                                        "value": "B.1.1.200"
                                                                                      },
                                                                                      "recency": {
                                                                                        "value": "One month ago"
                                                                                      },
                                                                                      "region": {
                                                                                        "value": "South America"
                                                                                      },
                                                                                      "region_exposure": {
                                                                                        "value": "South America"
                                                                                      },

                                                                                      "subclade_membership": {
                                                                                        "value": "20B"
                                                                                      },
                                                                                      "submitting_lab": {
                                                                                        "value": "Laboratorio Central Mg. Luis Alfredo Pianciola on behalf of 'Proyecto Argentino Interinstitucional de genomica de SARS-CoV-2' (PAIS Consortium)"
                                                                                      },
                                                                                      "url": "https://www.gisaid.org"
                                                                                    }
                                                                                  },
                                                                                  {
                                                                                    "branch_attrs": {
                                                                                      "mutations": {}
                                                                                    },
                                                                                    "children": [
                                                                                      {
                                                                                        "branch_attrs": {
                                                                                          "labels": {
                                                                                            "aa": "ORF1b: P1427H"
                                                                                          },
                                                                                          "mutations": {
                                                                                            "ORF1b": [
                                                                                              "P1427H"
                                                                                            ],
                                                                                            "nuc": [
                                                                                              "C619T",
                                                                                              "C17747A"
                                                                                            ]
                                                                                          }
                                                                                        },
                                                                                        "children": [
                                                                                          {
                                                                                            "branch_attrs": {
                                                                                              "mutations": {}
                                                                                            },
                                                                                            "name": "Argentina/PAIS-F0014/2020",
                                                                                            "node_attrs": {

                                                                                              "author": {
                                                                                                "author": "L Pianciola et al",
                                                                                                "value": "L Pianciola et al"
                                                                                              },
                                                                                              "clade_membership": {
                                                                                                "value": "20B"
                                                                                              },
                                                                                              "country": {
                                                                                                "value": "Argentina"
                                                                                              },
                                                                                              "div": 11,
                                                                                              "division": {
                                                                                                "value": "Neuquen"
                                                                                              },
                                                                                              "division_exposure": {
                                                                                                "value": "Neuquen"
                                                                                              },
                                                                                              "gisaid_epi_isl": {
                                                                                                "value": "EPI_ISL_964900"
                                                                                              },
                                                                                              "host": {
                                                                                                "value": "Human"
                                                                                              },
                                                                                              "custom_location": {
                                                                                                "confidence": {
                                                                                                  "South America": 1.0
                                                                                                },
                                                                                                "entropy": -1.000088900581841e-12,
                                                                                                "value": "South America"
                                                                                              },
                                                                                              "location": {
                                                                                                "value": "Senillosa"
                                                                                              },
                                                                                              "num_date": {
                                                                                                "confidence": [
                                                                                                  2020.5505464480875,
                                                                                                  2020.5505464480875
                                                                                                ],
                                                                                                "value": 2020.5505464480875
                                                                                              },
                                                                                              "originating_lab": {
                                                                                                "value": "Hospital Senillosa"
                                                                                              },
                                                                                              "pangolin_lineage": {
                                                                                                "value": "B.1.1.200"
                                                                                              },
                                                                                              "recency": {
                                                                                                "value": "One month ago"
                                                                                              },
                                                                                              "region": {
                                                                                                "value": "South America"
                                                                                              },
                                                                                              "region_exposure": {
                                                                                                "value": "South America"
                                                                                              },

                                                                                              "subclade_membership": {
                                                                                                "value": "20B"
                                                                                              },
                                                                                              "submitting_lab": {
                                                                                                "value": "Laboratorio Central Mg. Luis Alfredo Pianciola on behalf of 'Proyecto Argentino Interinstitucional de genomica de SARS-CoV-2' (PAIS Consortium)"
                                                                                              },
                                                                                              "url": "https://www.gisaid.org"
                                                                                            }
                                                                                          },
                                                                                          {
                                                                                            "branch_attrs": {
                                                                                              "mutations": {}
                                                                                            },
                                                                                            "children": [
                                                                                              {
                                                                                                "branch_attrs": {
                                                                                                  "mutations": {}
                                                                                                },
                                                                                                "name": "Argentina/PAIS-F0024/2020",
                                                                                                "node_attrs": {

                                                                                                  "author": {
                                                                                                    "author": "L Pianciola et al",
                                                                                                    "value": "L Pianciola et al"
                                                                                                  },
                                                                                                  "clade_membership": {
                                                                                                    "value": "20B"
                                                                                                  },
                                                                                                  "country": {
                                                                                                    "value": "Argentina"
                                                                                                  },
                                                                                                  "div": 11,
                                                                                                  "division": {
                                                                                                    "value": "Neuquen"
                                                                                                  },
                                                                                                  "division_exposure": {
                                                                                                    "value": "Neuquen"
                                                                                                  },
                                                                                                  "gisaid_epi_isl": {
                                                                                                    "value": "EPI_ISL_964909"
                                                                                                  },
                                                                                                  "host": {
                                                                                                    "value": "Human"
                                                                                                  },
                                                                                                  "custom_location": {
                                                                                                    "confidence": {
                                                                                                      "South America": 1.0
                                                                                                    },
                                                                                                    "entropy": -1.000088900581841e-12,
                                                                                                    "value": "South America"
                                                                                                  },
                                                                                                  "location": {
                                                                                                    "value": "Neuquen"
                                                                                                  },
                                                                                                  "num_date": {
                                                                                                    "confidence": [
                                                                                                      2020.5860655737704,
                                                                                                      2020.5860655737704
                                                                                                    ],
                                                                                                    "value": 2020.5860655737704
                                                                                                  },
                                                                                                  "originating_lab": {
                                                                                                    "value": "Hospital Bouquet Roldan"
                                                                                                  },
                                                                                                  "pangolin_lineage": {
                                                                                                    "value": "B.1.1.200"
                                                                                                  },
                                                                                                  "recency": {
                                                                                                    "value": "One month ago"
                                                                                                  },
                                                                                                  "region": {
                                                                                                    "value": "South America"
                                                                                                  },
                                                                                                  "region_exposure": {
                                                                                                    "value": "South America"
                                                                                                  },

                                                                                                  "subclade_membership": {
                                                                                                    "value": "20B"
                                                                                                  },
                                                                                                  "submitting_lab": {
                                                                                                    "value": "Laboratorio Central Mg. Luis Alfredo Pianciola on behalf of 'Proyecto Argentino Interinstitucional de genomica de SARS-CoV-2' (PAIS Consortium)"
                                                                                                  },
                                                                                                  "url": "https://www.gisaid.org"
                                                                                                }
                                                                                              },
                                                                                              {
                                                                                                "branch_attrs": {
                                                                                                  "mutations": {}
                                                                                                },
                                                                                                "name": "Argentina/PAIS-F0013/2020",
                                                                                                "node_attrs": {

                                                                                                  "author": {
                                                                                                    "author": "L Pianciola et al",
                                                                                                    "value": "L Pianciola et al"
                                                                                                  },
                                                                                                  "clade_membership": {
                                                                                                    "value": "20B"
                                                                                                  },
                                                                                                  "country": {
                                                                                                    "value": "Argentina"
                                                                                                  },
                                                                                                  "div": 11,
                                                                                                  "division": {
                                                                                                    "value": "Neuquen"
                                                                                                  },
                                                                                                  "division_exposure": {
                                                                                                    "value": "Neuquen"
                                                                                                  },
                                                                                                  "gisaid_epi_isl": {
                                                                                                    "value": "EPI_ISL_964899"
                                                                                                  },
                                                                                                  "host": {
                                                                                                    "value": "Human"
                                                                                                  },
                                                                                                  "custom_location": {
                                                                                                    "confidence": {
                                                                                                      "South America": 1.0
                                                                                                    },
                                                                                                    "entropy": -1.000088900581841e-12,
                                                                                                    "value": "South America"
                                                                                                  },
                                                                                                  "location": {
                                                                                                    "value": "Senillosa"
                                                                                                  },
                                                                                                  "num_date": {
                                                                                                    "confidence": [
                                                                                                      2020.561475409836,
                                                                                                      2020.561475409836
                                                                                                    ],
                                                                                                    "value": 2020.561475409836
                                                                                                  },
                                                                                                  "originating_lab": {
                                                                                                    "value": "Hospital Senillosa"
                                                                                                  },
                                                                                                  "pangolin_lineage": {
                                                                                                    "value": "B.1.1.200"
                                                                                                  },
                                                                                                  "recency": {
                                                                                                    "value": "One month ago"
                                                                                                  },
                                                                                                  "region": {
                                                                                                    "value": "South America"
                                                                                                  },
                                                                                                  "region_exposure": {
                                                                                                    "value": "South America"
                                                                                                  },

                                                                                                  "subclade_membership": {
                                                                                                    "value": "20B"
                                                                                                  },
                                                                                                  "submitting_lab": {
                                                                                                    "value": "Laboratorio Central Mg. Luis Alfredo Pianciola on behalf of 'Proyecto Argentino Interinstitucional de genomica de SARS-CoV-2' (PAIS Consortium)"
                                                                                                  },
                                                                                                  "url": "https://www.gisaid.org"
                                                                                                }
                                                                                              }
                                                                                            ],
                                                                                            "name": "NODE_0002941",
                                                                                            "node_attrs": {
                                                                                              "clade_membership": {
                                                                                                "value": "20B"
                                                                                              },
                                                                                              "div": 11,
                                                                                              "custom_location": {
                                                                                                "confidence": {
                                                                                                  "Europe": 0.0012049015524774973,
                                                                                                  "South America": 0.9982060614600327
                                                                                                },
                                                                                                "entropy": 0.01505744438735736,
                                                                                                "value": "South America"
                                                                                              },
                                                                                              "num_date": {
                                                                                                "confidence": [
                                                                                                  2020.5290006464006,
                                                                                                  2020.561475409836
                                                                                                ],
                                                                                                "value": 2020.561475409836
                                                                                              },
                                                                                              "subclade_membership": {
                                                                                                "value": "20B"
                                                                                              }
                                                                                            }
                                                                                          }
                                                                                        ],
                                                                                        "name": "NODE_0002604",
                                                                                        "node_attrs": {
                                                                                          "clade_membership": {
                                                                                            "value": "20B"
                                                                                          },
                                                                                          "div": 11,
                                                                                          "custom_location": {
                                                                                            "confidence": {
                                                                                              "Europe": 0.0013315509180233099,
                                                                                              "South America": 0.9980332064692248
                                                                                            },
                                                                                            "entropy": 0.016302970384529686,
                                                                                            "value": "South America"
                                                                                          },
                                                                                          "num_date": {
                                                                                            "confidence": [
                                                                                              2020.490686194938,
                                                                                              2020.5505464480875
                                                                                            ],
                                                                                            "value": 2020.5462300733254
                                                                                          },
                                                                                          "subclade_membership": {
                                                                                            "value": "20B"
                                                                                          }
                                                                                        }
                                                                                      },
                                                                                      {
                                                                                        "branch_attrs": {
                                                                                          "mutations": {}
                                                                                        },
                                                                                        "children": [
                                                                                          {
                                                                                            "branch_attrs": {
                                                                                              "mutations": {}
                                                                                            },
                                                                                            "name": "Argentina/PAIS-F0031/2020",
                                                                                            "node_attrs": {

                                                                                              "author": {
                                                                                                "author": "L Pianciola et al",
                                                                                                "value": "L Pianciola et al"
                                                                                              },
                                                                                              "clade_membership": {
                                                                                                "value": "20B"
                                                                                              },
                                                                                              "country": {
                                                                                                "value": "Argentina"
                                                                                              },
                                                                                              "div": 9,
                                                                                              "division": {
                                                                                                "value": "Rio Negro"
                                                                                              },
                                                                                              "division_exposure": {
                                                                                                "value": "Rio Negro"
                                                                                              },
                                                                                              "gisaid_epi_isl": {
                                                                                                "value": "EPI_ISL_981030"
                                                                                              },
                                                                                              "host": {
                                                                                                "value": "Human"
                                                                                              },
                                                                                              "custom_location": {
                                                                                                "confidence": {
                                                                                                  "South America": 1.0
                                                                                                },
                                                                                                "entropy": -1.000088900581841e-12,
                                                                                                "value": "South America"
                                                                                              },
                                                                                              "location": {
                                                                                                "value": "General Roca"
                                                                                              },
                                                                                              "num_date": {
                                                                                                "confidence": [
                                                                                                  2020.4248633879781,
                                                                                                  2020.4248633879781
                                                                                                ],
                                                                                                "value": 2020.4248633879781
                                                                                              },
                                                                                              "originating_lab": {
                                                                                                "value": "Hospital Dr. Francisco L\u00f3pez Lima"
                                                                                              },
                                                                                              "pangolin_lineage": {
                                                                                                "value": "B.1.1.200"
                                                                                              },
                                                                                              "recency": {
                                                                                                "value": "One month ago"
                                                                                              },
                                                                                              "region": {
                                                                                                "value": "South America"
                                                                                              },
                                                                                              "region_exposure": {
                                                                                                "value": "South America"
                                                                                              },

                                                                                              "subclade_membership": {
                                                                                                "value": "20B"
                                                                                              },
                                                                                              "submitting_lab": {
                                                                                                "value": "Laboratorio Central Mg. Luis Alfredo Pianciola on behalf of 'Proyecto Argentino Interinstitucional de genomica de SARS-CoV-2' (PAIS Consortium)"
                                                                                              },
                                                                                              "url": "https://www.gisaid.org"
                                                                                            }
                                                                                          },
                                                                                          {
                                                                                            "branch_attrs": {
                                                                                              "mutations": {}
                                                                                            },
                                                                                            "children": [
                                                                                              {
                                                                                                "branch_attrs": {
                                                                                                  "labels": {
                                                                                                    "aa": "ORF1b: M1352I"
                                                                                                  },
                                                                                                  "mutations": {
                                                                                                    "ORF1b": [
                                                                                                      "M1352I"
                                                                                                    ],
                                                                                                    "nuc": [
                                                                                                      "G17523T",
                                                                                                      "C29545A"
                                                                                                    ]
                                                                                                  }
                                                                                                },
                                                                                                "name": "Argentina/PAIS-F0035/2020",
                                                                                                "node_attrs": {

                                                                                                  "author": {
                                                                                                    "author": "L Pianciola et al",
                                                                                                    "value": "L Pianciola et al"
                                                                                                  },
                                                                                                  "clade_membership": {
                                                                                                    "value": "20B"
                                                                                                  },
                                                                                                  "country": {
                                                                                                    "value": "Argentina"
                                                                                                  },
                                                                                                  "div": 11,
                                                                                                  "division": {
                                                                                                    "value": "Rio Negro"
                                                                                                  },
                                                                                                  "division_exposure": {
                                                                                                    "value": "Rio Negro"
                                                                                                  },
                                                                                                  "gisaid_epi_isl": {
                                                                                                    "value": "EPI_ISL_981033"
                                                                                                  },
                                                                                                  "host": {
                                                                                                    "value": "Human"
                                                                                                  },
                                                                                                  "custom_location": {
                                                                                                    "confidence": {
                                                                                                      "South America": 1.0
                                                                                                    },
                                                                                                    "entropy": -1.000088900581841e-12,
                                                                                                    "value": "South America"
                                                                                                  },
                                                                                                  "location": {
                                                                                                    "value": "Cipolletti"
                                                                                                  },
                                                                                                  "num_date": {
                                                                                                    "confidence": [
                                                                                                      2020.6024590163934,
                                                                                                      2020.6024590163934
                                                                                                    ],
                                                                                                    "value": 2020.6024590163934
                                                                                                  },
                                                                                                  "originating_lab": {
                                                                                                    "value": "hospital Cipolleti"
                                                                                                  },
                                                                                                  "pangolin_lineage": {
                                                                                                    "value": "B.1.1.200"
                                                                                                  },
                                                                                                  "recency": {
                                                                                                    "value": "One month ago"
                                                                                                  },
                                                                                                  "region": {
                                                                                                    "value": "South America"
                                                                                                  },
                                                                                                  "region_exposure": {
                                                                                                    "value": "South America"
                                                                                                  },

                                                                                                  "subclade_membership": {
                                                                                                    "value": "20B"
                                                                                                  },
                                                                                                  "submitting_lab": {
                                                                                                    "value": "Laboratorio Central Mg. Luis Alfredo Pianciola on behalf of 'Proyecto Argentino Interinstitucional de genomica de SARS-CoV-2' (PAIS Consortium)"
                                                                                                  },
                                                                                                  "url": "https://www.gisaid.org"
                                                                                                }
                                                                                              },
                                                                                              {
                                                                                                "branch_attrs": {
                                                                                                  "mutations": {}
                                                                                                },
                                                                                                "children": [
                                                                                                  {
                                                                                                    "branch_attrs": {
                                                                                                      "mutations": {}
                                                                                                    },
                                                                                                    "name": "Argentina/PAIS-F0037/2020",
                                                                                                    "node_attrs": {
                                                                                                      "author": {
                                                                                                        "author": "L Pianciola et al",
                                                                                                        "value": "L Pianciola et al"
                                                                                                      },
                                                                                                      "clade_membership": {
                                                                                                        "value": "20B"
                                                                                                      },
                                                                                                      "country": {
                                                                                                        "value": "Argentina"
                                                                                                      },
                                                                                                      "div": 9,
                                                                                                      "division": {
                                                                                                        "value": "Rio Negro"
                                                                                                      },
                                                                                                      "division_exposure": {
                                                                                                        "value": "Rio Negro"
                                                                                                      },
                                                                                                      "gisaid_epi_isl": {
                                                                                                        "value": "EPI_ISL_981035"
                                                                                                      },
                                                                                                      "host": {
                                                                                                        "value": "Human"
                                                                                                      },
                                                                                                      "custom_location": {
                                                                                                        "confidence": {
                                                                                                          "South America": 0.9999999999999999
                                                                                                        },
                                                                                                        "entropy": -9.99866855976916e-13,
                                                                                                        "value": "South America"
                                                                                                      },
                                                                                                      "location": {
                                                                                                        "value": "General Roca"
                                                                                                      },
                                                                                                      "num_date": {
                                                                                                        "confidence": [
                                                                                                          2020.5724043715848,
                                                                                                          2020.5724043715848
                                                                                                        ],
                                                                                                        "value": 2020.5724043715848
                                                                                                      },
                                                                                                      "originating_lab": {
                                                                                                        "value": "Hospital Dr. Francisco L\u00f3pez Lima"
                                                                                                      },
                                                                                                      "pangolin_lineage": {
                                                                                                        "value": "B.1.1.200"
                                                                                                      },
                                                                                                      "recency": {
                                                                                                        "value": "One month ago"
                                                                                                      },
                                                                                                      "region": {
                                                                                                        "value": "South America"
                                                                                                      },
                                                                                                      "region_exposure": {
                                                                                                        "value": "South America"
                                                                                                      },

                                                                                                      "subclade_membership": {
                                                                                                        "value": "20B"
                                                                                                      },
                                                                                                      "submitting_lab": {
                                                                                                        "value": "Laboratorio Central Mg. Luis Alfredo Pianciola on behalf of 'Proyecto Argentino Interinstitucional de genomica de SARS-CoV-2' (PAIS Consortium)"
                                                                                                      },
                                                                                                      "url": "https://www.gisaid.org"
                                                                                                    }
                                                                                                  },
                                                                                                  {
                                                                                                    "branch_attrs": {
                                                                                                      "mutations": {}
                                                                                                    },
                                                                                                    "children": [
                                                                                                      {
                                                                                                        "branch_attrs": {
                                                                                                          "mutations": {}
                                                                                                        },
                                                                                                        "name": "Argentina/PAIS-F0053/2020",
                                                                                                        "node_attrs": {
                                                                                                          "author": {
                                                                                                            "author": "L Pianciola et al",
                                                                                                            "value": "L Pianciola et al"
                                                                                                          },
                                                                                                          "clade_membership": {
                                                                                                            "value": "20B"
                                                                                                          },
                                                                                                          "country": {
                                                                                                            "value": "Argentina"
                                                                                                          },
                                                                                                          "div": 9,
                                                                                                          "division": {
                                                                                                            "value": "Rio Negro"
                                                                                                          },
                                                                                                          "division_exposure": {
                                                                                                            "value": "Rio Negro"
                                                                                                          },
                                                                                                          "gisaid_epi_isl": {
                                                                                                            "value": "EPI_ISL_981051"
                                                                                                          },
                                                                                                          "host": {
                                                                                                            "value": "Human"
                                                                                                          },
                                                                                                          "custom_location": {
                                                                                                            "confidence": {
                                                                                                              "South America": 1.0
                                                                                                            },
                                                                                                            "entropy": -1.000088900581841e-12,
                                                                                                            "value": "South America"
                                                                                                          },
                                                                                                          "location": {
                                                                                                            "value": "Chinchinales"
                                                                                                          },
                                                                                                          "num_date": {
                                                                                                            "confidence": [
                                                                                                              2020.5806010928961,
                                                                                                              2020.5806010928961
                                                                                                            ],
                                                                                                            "value": 2020.5806010928961
                                                                                                          },
                                                                                                          "originating_lab": {
                                                                                                            "value": "Hospital Dr. Francisco L\u00f3pez Lima"
                                                                                                          },
                                                                                                          "pangolin_lineage": {
                                                                                                            "value": "B.1.1.200"
                                                                                                          },
                                                                                                          "recency": {
                                                                                                            "value": "One month ago"
                                                                                                          },
                                                                                                          "region": {
                                                                                                            "value": "South America"
                                                                                                          },
                                                                                                          "region_exposure": {
                                                                                                            "value": "South America"
                                                                                                          },

                                                                                                          "subclade_membership": {
                                                                                                            "value": "20B"
                                                                                                          },
                                                                                                          "submitting_lab": {
                                                                                                            "value": "Laboratorio Central Mg. Luis Alfredo Pianciola on behalf of 'Proyecto Argentino Interinstitucional de genomica de SARS-CoV-2' (PAIS Consortium)"
                                                                                                          },
                                                                                                          "url": "https://www.gisaid.org"
                                                                                                        }
                                                                                                      },
                                                                                                      {
                                                                                                        "branch_attrs": {
                                                                                                          "mutations": {}
                                                                                                        },
                                                                                                        "name": "Argentina/PAIS-F0021/2020",
                                                                                                        "node_attrs": {

                                                                                                          "author": {
                                                                                                            "author": "L Pianciola et al",
                                                                                                            "value": "L Pianciola et al"
                                                                                                          },
                                                                                                          "clade_membership": {
                                                                                                            "value": "20B"
                                                                                                          },
                                                                                                          "country": {
                                                                                                            "value": "Argentina"
                                                                                                          },
                                                                                                          "div": 9,
                                                                                                          "division": {
                                                                                                            "value": "Neuquen"
                                                                                                          },
                                                                                                          "division_exposure": {
                                                                                                            "value": "Neuquen"
                                                                                                          },
                                                                                                          "gisaid_epi_isl": {
                                                                                                            "value": "EPI_ISL_964906"
                                                                                                          },
                                                                                                          "host": {
                                                                                                            "value": "Human"
                                                                                                          },
                                                                                                          "custom_location": {
                                                                                                            "confidence": {
                                                                                                              "South America": 1.0
                                                                                                            },
                                                                                                            "entropy": -1.000088900581841e-12,
                                                                                                            "value": "South America"
                                                                                                          },
                                                                                                          "location": {
                                                                                                            "value": "Neuquen"
                                                                                                          },
                                                                                                          "num_date": {
                                                                                                            "confidence": [
                                                                                                              2020.5997267759562,
                                                                                                              2020.5997267759562
                                                                                                            ],
                                                                                                            "value": 2020.5997267759562
                                                                                                          },
                                                                                                          "originating_lab": {
                                                                                                            "value": "Hospital Castro Rendon"
                                                                                                          },
                                                                                                          "pangolin_lineage": {
                                                                                                            "value": "B.1.1.200"
                                                                                                          },
                                                                                                          "recency": {
                                                                                                            "value": "One month ago"
                                                                                                          },
                                                                                                          "region": {
                                                                                                            "value": "South America"
                                                                                                          },
                                                                                                          "region_exposure": {
                                                                                                            "value": "South America"
                                                                                                          },

                                                                                                          "subclade_membership": {
                                                                                                            "value": "20B"
                                                                                                          },
                                                                                                          "submitting_lab": {
                                                                                                            "value": "Laboratorio Central Mg. Luis Alfredo Pianciola on behalf of 'Proyecto Argentino Interinstitucional de genomica de SARS-CoV-2' (PAIS Consortium)"
                                                                                                          },
                                                                                                          "url": "https://www.gisaid.org"
                                                                                                        }
                                                                                                      }
                                                                                                    ],
                                                                                                    "name": "NODE_0002945",
                                                                                                    "node_attrs": {
                                                                                                      "clade_membership": {
                                                                                                        "value": "20B"
                                                                                                      },
                                                                                                      "div": 9,
                                                                                                      "custom_location": {
                                                                                                        "confidence": {
                                                                                                          "Europe": 0.0012037880620538834,
                                                                                                          "South America": 0.9982074749752265
                                                                                                        },
                                                                                                        "entropy": 0.015047360159369968,
                                                                                                        "value": "South America"
                                                                                                      },
                                                                                                      "num_date": {
                                                                                                        "confidence": [
                                                                                                          2020.549654688,
                                                                                                          2020.5806010928961
                                                                                                        ],
                                                                                                        "value": 2020.5806010928961
                                                                                                      },
                                                                                                      "subclade_membership": {
                                                                                                        "value": "20B"
                                                                                                      }
                                                                                                    }
                                                                                                  }
                                                                                                ],
                                                                                                "name": "NODE_0002944",
                                                                                                "node_attrs": {
                                                                                                  "clade_membership": {
                                                                                                    "value": "20B"
                                                                                                  },
                                                                                                  "div": 9,
                                                                                                  "custom_location": {
                                                                                                    "confidence": {
                                                                                                      "Europe": 0.0013184121094577934,
                                                                                                      "South America": 0.9980502630588955
                                                                                                    },
                                                                                                    "entropy": 0.016182203692357136,
                                                                                                    "value": "South America"
                                                                                                  },
                                                                                                  "num_date": {
                                                                                                    "confidence": [
                                                                                                      2020.5069374844388,
                                                                                                      2020.5724043715848
                                                                                                    ],
                                                                                                    "value": 2020.5620313916677
                                                                                                  },
                                                                                                  "subclade_membership": {
                                                                                                    "value": "20B"
                                                                                                  }
                                                                                                }
                                                                                              }
                                                                                            ],
                                                                                            "name": "NODE_0002943",
                                                                                            "node_attrs": {
                                                                                              "clade_membership": {
                                                                                                "value": "20B"
                                                                                              },
                                                                                              "div": 9,
                                                                                              "custom_location": {
                                                                                                "confidence": {
                                                                                                  "Europe": 0.0013302575644510912,
                                                                                                  "South America": 0.9980348295377706
                                                                                                },
                                                                                                "entropy": 0.016291579629670032,
                                                                                                "value": "South America"
                                                                                              },
                                                                                              "num_date": {
                                                                                                "confidence": [
                                                                                                  2020.4057337417157,
                                                                                                  2020.5708877107152
                                                                                                ],
                                                                                                "value": 2020.4951233297031
                                                                                              },
                                                                                              "subclade_membership": {
                                                                                                "value": "20B"
                                                                                              }
                                                                                            }
                                                                                          }
                                                                                        ],
                                                                                        "name": "NODE_0002942",
                                                                                        "node_attrs": {
                                                                                          "clade_membership": {
                                                                                            "value": "20B"
                                                                                          },
                                                                                          "div": 9,
                                                                                          "custom_location": {
                                                                                            "confidence": {
                                                                                              "Europe": 0.0013432827809556288,
                                                                                              "South America": 0.998017918461965
                                                                                            },
                                                                                            "entropy": 0.01641118021688484,
                                                                                            "value": "South America"
                                                                                          },
                                                                                          "num_date": {
                                                                                            "confidence": [
                                                                                              2020.399482811893,
                                                                                              2020.4248633879781
                                                                                            ],
                                                                                            "value": 2020.4248633879781
                                                                                          },
                                                                                          "subclade_membership": {
                                                                                            "value": "20B"
                                                                                          }
                                                                                        }
                                                                                      }
                                                                                    ],
                                                                                    "name": "NODE_0002938",
                                                                                    "node_attrs": {
                                                                                      "clade_membership": {
                                                                                        "value": "20B"
                                                                                      },
                                                                                      "div": 9,
                                                                                      "custom_location": {
                                                                                        "confidence": {
                                                                                          "Europe": 0.0014719458968984315,
                                                                                          "South America": 0.9978428127463338
                                                                                        },
                                                                                        "entropy": 0.017654916401442896,
                                                                                        "value": "South America"
                                                                                      },
                                                                                      "num_date": {
                                                                                        "confidence": [
                                                                                          2020.37206977295,
                                                                                          2020.4227350875653
                                                                                        ],
                                                                                        "value": 2020.4071275512044
                                                                                      },
                                                                                      "subclade_membership": {
                                                                                        "value": "20B"
                                                                                      }
                                                                                    }
                                                                                  }
                                                                                ],
                                                                                "name": "NODE_0002937",
                                                                                "node_attrs": {
                                                                                  "clade_membership": {
                                                                                    "value": "20B"
                                                                                  },
                                                                                  "div": 9,
                                                                                  "custom_location": {
                                                                                    "confidence": {
                                                                                      "Europe": 0.0013771219664610729,
                                                                                      "South America": 0.9979747097284023
                                                                                    },
                                                                                    "entropy": 0.016714441085720632,
                                                                                    "value": "South America"
                                                                                  },
                                                                                  "num_date": {
                                                                                    "confidence": [
                                                                                      2020.337694017409,
                                                                                      2020.418103161391
                                                                                    ],
                                                                                    "value": 2020.3793448234528
                                                                                  },
                                                                                  "subclade_membership": {
                                                                                    "value": "20B"
                                                                                  }
                                                                                }
                                                                              }
                                                                            ],
                                                                            "name": "NODE_0002929",
                                                                            "node_attrs": {
                                                                              "clade_membership": {
                                                                                "value": "20B"
                                                                              },
                                                                              "div": 9,
                                                                              "custom_location": {
                                                                                "confidence": {
                                                                                  "Europe": 0.0016921088032853988,
                                                                                  "South America": 0.9975573884653413
                                                                                },
                                                                                "entropy": 0.019618870502796107,
                                                                                "value": "South America"
                                                                              },
                                                                              "num_date": {
                                                                                "confidence": [
                                                                                  2020.2850793019309,
                                                                                  2020.4042507377847
                                                                                ],
                                                                                "value": 2020.3488685289062
                                                                              },
                                                                              "subclade_membership": {
                                                                                "value": "20B"
                                                                              }
                                                                            }
                                                                          }
                                                                        ],
                                                                        "name": "NODE_0002796",
                                                                        "node_attrs": {
                                                                          "clade_membership": {
                                                                            "value": "20B"
                                                                          },
                                                                          "div": 9,
                                                                          "custom_location": {
                                                                            "confidence": {
                                                                              "Europe": 0.0034696637741942218,
                                                                              "South America": 0.9951297779213414
                                                                            },
                                                                            "entropy": 0.03528927310907936,
                                                                            "value": "South America"
                                                                          },
                                                                          "num_date": {
                                                                            "confidence": [
                                                                              2020.2768725999515,
                                                                              2020.3968815871488
                                                                            ],
                                                                            "value": 2020.3248557737181
                                                                          },
                                                                          "subclade_membership": {
                                                                            "value": "20B"
                                                                          }
                                                                        }
                                                                      }
                                                                    ],
                                                                    "name": "NODE_0002590",
                                                                    "node_attrs": {
                                                                      "clade_membership": {
                                                                        "value": "20B"
                                                                      },
                                                                      "div": 9,
                                                                      "custom_location": {
                                                                        "confidence": {
                                                                          "Africa": 0.0018656556266724697,
                                                                          "Asia": 0.008014797062640395,
                                                                          "Europe": 0.023062600771924093,
                                                                          "South America": 0.9663147677848626
                                                                        },
                                                                        "entropy": 0.17639266031414624,
                                                                        "value": "South America"
                                                                      },
                                                                      "num_date": {
                                                                        "confidence": [
                                                                          2020.2410681202705,
                                                                          2020.3625582490065
                                                                        ],
                                                                        "value": 2020.2928984810706
                                                                      },
                                                                      "subclade_membership": {
                                                                        "value": "20B"
                                                                      }
                                                                    }
                                                                  }
                                                                ],
                                                                "name": "NODE_0002919",
                                                                "node_attrs": {
                                                                  "clade_membership": {
                                                                    "value": "20B"
                                                                  },
                                                                  "div": 7,
                                                                  "custom_location": {
                                                                    "confidence": {
                                                                      "Africa": 0.02630297687008989,
                                                                      "Asia": 0.11195441166663227,
                                                                      "Europe": 0.21671224515536375,
                                                                      "South America": 0.6435052913143892
                                                                    },
                                                                    "entropy": 0.9670443991832647,
                                                                    "value": "South America"
                                                                  },
                                                                  "num_date": {
                                                                    "confidence": [
                                                                      2020.1973734098394,
                                                                      2020.3536456855531
                                                                    ],
                                                                    "value": 2020.249284344272
                                                                  },
                                                                  "subclade_membership": {
                                                                    "value": "20B"
                                                                  }
                                                                }
                                                              }
                                                            ],
                                                            "name": "NODE_0002912",
                                                            "node_attrs": {
                                                              "clade_membership": {
                                                                "value": "20B"
                                                              },
                                                              "div": 7,
                                                              "custom_location": {
                                                                "confidence": {
                                                                  "Africa": 0.006819130012312055,
                                                                  "Asia": 0.3689167921459376,
                                                                  "Europe": 0.20186590106436234,
                                                                  "South America": 0.4210800813132902
                                                                },
                                                                "entropy": 1.0989824639697576,
                                                                "value": "South America"
                                                              },
                                                              "num_date": {
                                                                "confidence": [
                                                                  2020.1998704180533,
                                                                  2020.3533614686173
                                                                ],
                                                                "value": 2020.2268555897485
                                                              },
                                                              "subclade_membership": {
                                                                "value": "20B"
                                                              }
                                                            }
                                                          }
                                                        ],
                                                        "name": "NODE_0002909",
                                                        "node_attrs": {
                                                          "clade_membership": {
                                                            "value": "20B"
                                                          },
                                                          "div": 7,
                                                          "custom_location": {
                                                            "confidence": {
                                                              "Africa": 0.004145428066910348,
                                                              "Asia": 0.30963958458169183,
                                                              "Europe": 0.22660659187421892,
                                                              "South America": 0.45798727725383664
                                                            },
                                                            "entropy": 1.0915569724636875,
                                                            "value": "South America"
                                                          },
                                                          "num_date": {
                                                            "confidence": [
                                                              2020.1958421134461,
                                                              2020.2392425868168
                                                            ],
                                                            "value": 2020.2160023696586
                                                          },
                                                          "subclade_membership": {
                                                            "value": "20B"
                                                          }
                                                        }
                                                      },
                                                      {
                                                        "branch_attrs": {
                                                          "mutations": {}
                                                        },
                                                        "children": [
                                                          {
                                                            "branch_attrs": {
                                                              "mutations": {}
                                                            },
                                                            "children": [
                                                              {
                                                                "branch_attrs": {
                                                                  "labels": {
                                                                    "aa": "ORF8: A51T"
                                                                  },
                                                                  "mutations": {
                                                                    "ORF8": [
                                                                      "A51T"
                                                                    ],
                                                                    "nuc": [
                                                                      "A9469G",
                                                                      "T15519C",
                                                                      "G28044A"
                                                                    ]
                                                                  }
                                                                },
                                                                "children": [
                                                                  {
                                                                    "branch_attrs": {
                                                                      "labels": {
                                                                        "aa": "ORF1a: T1822I, A1851V; ORF7a: A105V"
                                                                      },
                                                                      "mutations": {
                                                                        "ORF1a": [
                                                                          "T1822I",
                                                                          "A1851V"
                                                                        ],
                                                                        "ORF7a": [
                                                                          "A105V"
                                                                        ],
                                                                        "nuc": [
                                                                          "C3619T",
                                                                          "C5730T",
                                                                          "C5817T",
                                                                          "T12304C",
                                                                          "C27707T",
                                                                          "T28888G"
                                                                        ]
                                                                      }
                                                                    },
                                                                    "name": "Peru/AMA-UPCH-0257/2020",
                                                                    "node_attrs": {

                                                                      "author": {
                                                                        "author": "Pablo Tsukayama et al",
                                                                        "value": "Pablo Tsukayama et al"
                                                                      },
                                                                      "clade_membership": {
                                                                        "value": "20B"
                                                                      },
                                                                      "country": {
                                                                        "value": "Peru"
                                                                      },
                                                                      "div": 16,
                                                                      "division": {
                                                                        "value": "Amazonas PE"
                                                                      },
                                                                      "division_exposure": {
                                                                        "value": "Amazonas PE"
                                                                      },
                                                                      "gisaid_epi_isl": {
                                                                        "value": "EPI_ISL_729903"
                                                                      },
                                                                      "host": {
                                                                        "value": "Human"
                                                                      },
                                                                      "custom_location": {
                                                                        "confidence": {
                                                                          "South America": 1.0
                                                                        },
                                                                        "entropy": -1.000088900581841e-12,
                                                                        "value": "South America"
                                                                      },
                                                                      "location": {
                                                                        "value": "Chachapoyas"
                                                                      },
                                                                      "num_date": {
                                                                        "confidence": [
                                                                          2020.7418032786886,
                                                                          2020.7418032786886
                                                                        ],
                                                                        "value": 2020.7418032786886
                                                                      },
                                                                      "originating_lab": {
                                                                        "value": "Instituto de Medicina Tropical, Universidad Nacional Toribio Rodr\u00edguez de Mendoza de Amazonas"
                                                                      },
                                                                      "pangolin_lineage": {
                                                                        "value": "B.1.1.29"
                                                                      },
                                                                      "recency": {
                                                                        "value": "Older"
                                                                      },
                                                                      "region": {
                                                                        "value": "South America"
                                                                      },
                                                                      "region_exposure": {
                                                                        "value": "South America"
                                                                      },

                                                                      "subclade_membership": {
                                                                        "value": "20B"
                                                                      },
                                                                      "submitting_lab": {
                                                                        "value": "Laboratorio de Gen\u00f3mica Microbiana, Universidad Peruana Cayetano Heredia"
                                                                      },
                                                                      "url": "https://www.gisaid.org"
                                                                    }
                                                                  },
                                                                  {
                                                                    "branch_attrs": {
                                                                      "labels": {
                                                                        "aa": "ORF1b: E2570*; S: H655Y"
                                                                      },
                                                                      "mutations": {
                                                                        "ORF1b": [
                                                                          "E2570*"
                                                                        ],
                                                                        "S": [
                                                                          "H655Y"
                                                                        ],
                                                                        "nuc": [
                                                                          "G21175T",
                                                                          "C23525T",
                                                                          "C25452T"
                                                                        ]
                                                                      }
                                                                    },
                                                                    "name": "Peru/AMA-INS-281/2020",
                                                                    "node_attrs": {

                                                                      "author": {
                                                                        "author": "Carlos Padilla Rojas et al",
                                                                        "value": "Carlos Padilla Rojas et al"
                                                                      },
                                                                      "clade_membership": {
                                                                        "value": "20B"
                                                                      },
                                                                      "country": {
                                                                        "value": "Peru"
                                                                      },
                                                                      "div": 13,
                                                                      "division": {
                                                                        "value": "Amazonas PE"
                                                                      },
                                                                      "division_exposure": {
                                                                        "value": "Amazonas PE"
                                                                      },
                                                                      "gisaid_epi_isl": {
                                                                        "value": "EPI_ISL_1093149"
                                                                      },
                                                                      "host": {
                                                                        "value": "Human"
                                                                      },
                                                                      "custom_location": {
                                                                        "confidence": {
                                                                          "South America": 1.0
                                                                        },
                                                                        "entropy": -1.000088900581841e-12,
                                                                        "value": "South America"
                                                                      },
                                                                      "num_date": {
                                                                        "confidence": [
                                                                          2020.5204918032787,
                                                                          2020.5204918032787
                                                                        ],
                                                                        "value": 2020.5204918032787
                                                                      },
                                                                      "originating_lab": {
                                                                        "value": "Laboratorio de Referencia Nacional de Virus Respiratorio. Instituto Nacional de Salud Per\u00fa"
                                                                      },
                                                                      "pangolin_lineage": {
                                                                        "value": "B.1.1.10"
                                                                      },
                                                                      "recency": {
                                                                        "value": "3-7 days ago"
                                                                      },
                                                                      "region": {
                                                                        "value": "South America"
                                                                      },
                                                                      "region_exposure": {
                                                                        "value": "South America"
                                                                      },

                                                                      "subclade_membership": {
                                                                        "value": "20B"
                                                                      },
                                                                      "submitting_lab": {
                                                                        "value": "Laboratorio de Referencia Nacional de Biotecnolog\u00eda y Biolog\u00eda Molecular. Instituto Nacional de Salud Per\u00fa"
                                                                      },
                                                                      "url": "https://www.gisaid.org"
                                                                    }
                                                                  }
                                                                ],
                                                                "name": "NODE_0002792",
                                                                "node_attrs": {
                                                                  "clade_membership": {
                                                                    "value": "20B"
                                                                  },
                                                                  "div": 10,
                                                                  "custom_location": {
                                                                    "confidence": {
                                                                      "Asia": 0.0014900751337796362,
                                                                      "Europe": 0.012564953523491781,
                                                                      "South America": 0.985014654540985
                                                                    },
                                                                    "entropy": 0.08709752596639725,
                                                                    "value": "South America"
                                                                  },
                                                                  "num_date": {
                                                                    "confidence": [
                                                                      2020.3194340646567,
                                                                      2020.4868207894967
                                                                    ],
                                                                    "value": 2020.4247319893736
                                                                  },
                                                                  "subclade_membership": {
                                                                    "value": "20B"
                                                                  }
                                                                }
                                                              },
                                                              {
                                                                "branch_attrs": {
                                                                  "labels": {
                                                                    "aa": "ORF1a: S443F; ORF7a: T28I; S: R21I"
                                                                  },
                                                                  "mutations": {
                                                                    "ORF1a": [
                                                                      "S443F"
                                                                    ],
                                                                    "ORF7a": [
                                                                      "T28I"
                                                                    ],
                                                                    "S": [
                                                                      "R21I"
                                                                    ],
                                                                    "nuc": [
                                                                      "C1593T",
                                                                      "G21624T",
                                                                      "C27476T"
                                                                    ]
                                                                  }
                                                                },
                                                                "children": [
                                                                  {
                                                                    "branch_attrs": {
                                                                      "mutations": {}
                                                                    },
                                                                    "name": "Lithuania/C20-05-R4/2020",
                                                                    "node_attrs": {

                                                                      "author": {
                                                                        "author": "Justinas Slikas et al",
                                                                        "value": "Justinas Slikas et al"
                                                                      },
                                                                      "clade_membership": {
                                                                        "value": "20B"
                                                                      },
                                                                      "country": {
                                                                        "value": "Europe"
                                                                      },
                                                                      "div": 10,
                                                                      "division": {
                                                                        "value": "Europe"
                                                                      },
                                                                      "division_exposure": {
                                                                        "value": "Europe"
                                                                      },
                                                                      "gisaid_epi_isl": {
                                                                        "value": "EPI_ISL_560400"
                                                                      },
                                                                      "host": {
                                                                        "value": "Human"
                                                                      },
                                                                      "custom_location": {
                                                                        "confidence": {
                                                                          "Europe": 1.0
                                                                        },
                                                                        "entropy": -1.000088900581841e-12,
                                                                        "value": "Europe"
                                                                      },
                                                                      "num_date": {
                                                                        "confidence": [
                                                                          2020.386612021858,
                                                                          2020.386612021858
                                                                        ],
                                                                        "value": 2020.386612021858
                                                                      },
                                                                      "originating_lab": {
                                                                        "value": "Vilnius University Hospital Santaros Klinikos, Vilnius University"
                                                                      },
                                                                      "pangolin_lineage": {
                                                                        "value": "B.1.1.30"
                                                                      },
                                                                      "recency": {
                                                                        "value": "Older"
                                                                      },
                                                                      "region": {
                                                                        "value": "Europe"
                                                                      },
                                                                      "region_exposure": {
                                                                        "value": "Europe"
                                                                      },

                                                                      "subclade_membership": {
                                                                        "value": "20B"
                                                                      },
                                                                      "submitting_lab": {
                                                                        "value": "Institute of Biotechnology, Life Sciences Center, Vilnius University and Thermo Fisher Scientific"
                                                                      },
                                                                      "url": "https://www.gisaid.org"
                                                                    }
                                                                  },
                                                                  {
                                                                    "branch_attrs": {
                                                                      "mutations": {}
                                                                    },
                                                                    "name": "Lithuania/C20-06-R20/2020",
                                                                    "node_attrs": {

                                                                      "author": {
                                                                        "author": "Justinas Slikas et al",
                                                                        "value": "Justinas Slikas et al"
                                                                      },
                                                                      "clade_membership": {
                                                                        "value": "20B"
                                                                      },
                                                                      "country": {
                                                                        "value": "Europe"
                                                                      },
                                                                      "div": 10,
                                                                      "division": {
                                                                        "value": "Europe"
                                                                      },
                                                                      "division_exposure": {
                                                                        "value": "Europe"
                                                                      },
                                                                      "gisaid_epi_isl": {
                                                                        "value": "EPI_ISL_560405"
                                                                      },
                                                                      "host": {
                                                                        "value": "Human"
                                                                      },
                                                                      "custom_location": {
                                                                        "confidence": {
                                                                          "Europe": 1.0
                                                                        },
                                                                        "entropy": -1.000088900581841e-12,
                                                                        "value": "Europe"
                                                                      },
                                                                      "num_date": {
                                                                        "confidence": [
                                                                          2020.422131147541,
                                                                          2020.422131147541
                                                                        ],
                                                                        "value": 2020.422131147541
                                                                      },
                                                                      "originating_lab": {
                                                                        "value": "Vilnius University Hospital Santaros Klinikos, Vilnius University"
                                                                      },
                                                                      "pangolin_lineage": {
                                                                        "value": "B.1.1.30"
                                                                      },
                                                                      "recency": {
                                                                        "value": "Older"
                                                                      },
                                                                      "region": {
                                                                        "value": "Europe"
                                                                      },
                                                                      "region_exposure": {
                                                                        "value": "Europe"
                                                                      },

                                                                      "subclade_membership": {
                                                                        "value": "20B"
                                                                      },
                                                                      "submitting_lab": {
                                                                        "value": "Institute of Biotechnology, Life Sciences Center, Vilnius University and Thermo Fisher Scientific"
                                                                      },
                                                                      "url": "https://www.gisaid.org"
                                                                    }
                                                                  }
                                                                ],
                                                                "name": "NODE_0002654",
                                                                "node_attrs": {
                                                                  "clade_membership": {
                                                                    "value": "20B"
                                                                  },
                                                                  "div": 10,
                                                                  "custom_location": {
                                                                    "confidence": {
                                                                      "Africa": 0.0031057372601026277,
                                                                      "Asia": 0.010543987424167813,
                                                                      "Europe": 0.8843464108915301,
                                                                      "South America": 0.10006995719296069
                                                                    },
                                                                    "entropy": 0.41831252852884204,
                                                                    "value": "Europe"
                                                                  },
                                                                  "num_date": {
                                                                    "confidence": [
                                                                      2020.3489182638784,
                                                                      2020.386612021858
                                                                    ],
                                                                    "value": 2020.386612021858
                                                                  },
                                                                  "subclade_membership": {
                                                                    "value": "20B"
                                                                  }
                                                                }
                                                              }
                                                            ],
                                                            "name": "NODE_0002947",
                                                            "node_attrs": {
                                                              "clade_membership": {
                                                                "value": "20B"
                                                              },
                                                              "div": 7,
                                                              "custom_location": {
                                                                "confidence": {
                                                                  "Africa": 0.002125644839070277,
                                                                  "Asia": 0.013504620063055172,
                                                                  "Europe": 0.1389019402412058,
                                                                  "South America": 0.8436497240905596
                                                                },
                                                                "entropy": 0.5017206695129248,
                                                                "value": "South America"
                                                              },
                                                              "num_date": {
                                                                "confidence": [
                                                                  2020.2007171891623,
                                                                  2020.2894270834645
                                                                ],
                                                                "value": 2020.2272155593798
                                                              },
                                                              "subclade_membership": {
                                                                "value": "20B"
                                                              }
                                                            }
                                                          },
                                                          {
                                                            "branch_attrs": {
                                                              "mutations": {}
                                                            },
                                                            "children": [
                                                              {
                                                                "branch_attrs": {
                                                                  "mutations": {}
                                                                },
                                                                "children": [
                                                                  {
                                                                    "branch_attrs": {
                                                                      "mutations": {
                                                                        "nuc": [
                                                                          "G11365T"
                                                                        ]
                                                                      }
                                                                    },
                                                                    "name": "Jordan/SR-055/2020",
                                                                    "node_attrs": {
                                                                      "author": {
                                                                        "author": "Issa Abu-Dayyeh et al",
                                                                        "value": "Issa Abu-Dayyeh et al"
                                                                      },
                                                                      "clade_membership": {
                                                                        "value": "20B"
                                                                      },
                                                                      "country": {
                                                                        "value": "Asia"
                                                                      },
                                                                      "div": 8,
                                                                      "division": {
                                                                        "value": "Asia"
                                                                      },
                                                                      "division_exposure": {
                                                                        "value": "Asia"
                                                                      },
                                                                      "genbank_accession": {
                                                                        "value": "MT811563.1"
                                                                      },
                                                                      "gisaid_epi_isl": {
                                                                        "value": "EPI_ISL_430013"
                                                                      },
                                                                      "host": {
                                                                        "value": "Human"
                                                                      },
                                                                      "custom_location": {
                                                                        "confidence": {
                                                                          "Asia": 1.0
                                                                        },
                                                                        "entropy": -1.000088900581841e-12,
                                                                        "value": "Asia"
                                                                      },
                                                                      "num_date": {
                                                                        "confidence": [
                                                                          2020.2527322404371,
                                                                          2020.2527322404371
                                                                        ],
                                                                        "value": 2020.2527322404371
                                                                      },
                                                                      "originating_lab": {
                                                                        "value": "Biolab Diagnostic Laboratories"
                                                                      },
                                                                      "pangolin_lineage": {
                                                                        "value": "B.1.1.29"
                                                                      },
                                                                      "recency": {
                                                                        "value": "Older"
                                                                      },
                                                                      "region": {
                                                                        "value": "Asia"
                                                                      },
                                                                      "region_exposure": {
                                                                        "value": "Asia"
                                                                      },
                                                                      "subclade_membership": {
                                                                        "value": "20B"
                                                                      },
                                                                      "submitting_lab": {
                                                                        "value": "Andersen lab at Scripps Research"
                                                                      },
                                                                      "url": "https://www.gisaid.org"
                                                                    }
                                                                  },
                                                                  {
                                                                    "branch_attrs": {
                                                                      "labels": {
                                                                        "aa": "ORF1a: E670K"
                                                                      },
                                                                      "mutations": {
                                                                        "ORF1a": [
                                                                          "E670K"
                                                                        ],
                                                                        "nuc": [
                                                                          "G2273A"
                                                                        ]
                                                                      }
                                                                    },
                                                                    "name": "Venezuela/VEN-89312/2020",
                                                                    "node_attrs": {

                                                                      "author": {
                                                                        "author": "Alberto Paniz-Mondolfi et al",
                                                                        "value": "Alberto Paniz-Mondolfi et al"
                                                                      },
                                                                      "clade_membership": {
                                                                        "value": "20B"
                                                                      },
                                                                      "country": {
                                                                        "value": "Venezuela"
                                                                      },
                                                                      "div": 8,
                                                                      "division": {
                                                                        "value": "Venezuela"
                                                                      },
                                                                      "division_exposure": {
                                                                        "value": "Venezuela"
                                                                      },
                                                                      "gisaid_epi_isl": {
                                                                        "value": "EPI_ISL_476702"
                                                                      },
                                                                      "host": {
                                                                        "value": "Human"
                                                                      },
                                                                      "custom_location": {
                                                                        "confidence": {
                                                                          "South America": 1.0
                                                                        },
                                                                        "entropy": -1.000088900581841e-12,
                                                                        "value": "South America"
                                                                      },
                                                                      "num_date": {
                                                                        "confidence": [
                                                                          2020.2527322404371,
                                                                          2020.2527322404371
                                                                        ],
                                                                        "value": 2020.2527322404371
                                                                      },
                                                                      "originating_lab": {
                                                                        "value": "Incubadora Venezolana de Ciencia, Venezuela"
                                                                      },
                                                                      "pangolin_lineage": {
                                                                        "value": "B.1.1.29"
                                                                      },
                                                                      "recency": {
                                                                        "value": "Older"
                                                                      },
                                                                      "region": {
                                                                        "value": "South America"
                                                                      },
                                                                      "region_exposure": {
                                                                        "value": "South America"
                                                                      },

                                                                      "subclade_membership": {
                                                                        "value": "20B"
                                                                      },
                                                                      "submitting_lab": {
                                                                        "value": "Incubadora Venezolana de Ciencia, Venezuela / Instituto Nacional de Salud, Bogot\u00e1, Colombia / Grupo de Investigaciones Microbiol\u00f3gicas-UR (GIMUR), Departamento de Biolog\u00eda, Facultad de Ciencias Naturales, Universidad del Rosario, Bogot\u00e1, Colombia / Icahn School of Medicine at Mount Sinai, New York, USA"
                                                                      },
                                                                      "url": "https://www.gisaid.org"
                                                                    }
                                                                  }
                                                                ],
                                                                "name": "NODE_0002951",
                                                                "node_attrs": {
                                                                  "clade_membership": {
                                                                    "value": "20B"
                                                                  },
                                                                  "div": 7,
                                                                  "custom_location": {
                                                                    "confidence": {
                                                                      "Africa": 0.0016890507545499563,
                                                                      "Asia": 0.10087963268188571,
                                                                      "Europe": 0.03731464260623604,
                                                                      "South America": 0.8589348095208389
                                                                    },
                                                                    "entropy": 0.5044819154920909,
                                                                    "value": "South America"
                                                                  },
                                                                  "num_date": {
                                                                    "confidence": [
                                                                      2020.2065672867607,
                                                                      2020.2418563187803
                                                                    ],
                                                                    "value": 2020.2168740941236
                                                                  },
                                                                  "subclade_membership": {
                                                                    "value": "20B"
                                                                  }
                                                                }
                                                              },
                                                              {
                                                                "branch_attrs": {
                                                                  "mutations": {}
                                                                },
                                                                "children": [
                                                                  {
                                                                    "branch_attrs": {
                                                                      "mutations": {}
                                                                    },
                                                                    "children": [
                                                                      {
                                                                        "branch_attrs": {
                                                                          "mutations": {}
                                                                        },
                                                                        "children": [
                                                                          {
                                                                            "branch_attrs": {
                                                                              "mutations": {
                                                                                "nuc": [
                                                                                  "G10642T"
                                                                                ]
                                                                              }
                                                                            },
                                                                            "children": [
                                                                              {
                                                                                "branch_attrs": {
                                                                                  "labels": {
                                                                                    "aa": "S: V1176F"
                                                                                  },
                                                                                  "mutations": {
                                                                                    "S": [
                                                                                      "V1176F"
                                                                                    ],
                                                                                    "nuc": [
                                                                                      "A23920G",
                                                                                      "G25088T"
                                                                                    ]
                                                                                  }
                                                                                },
                                                                                "name": "Mozambique/KRISP-MZ154276/2020",
                                                                                "node_attrs": {

                                                                                  "author": {
                                                                                    "author": "Ismael N et al",
                                                                                    "value": "Ismael N et al"
                                                                                  },
                                                                                  "clade_membership": {
                                                                                    "value": "20B"
                                                                                  },
                                                                                  "country": {
                                                                                    "value": "Africa"
                                                                                  },
                                                                                  "div": 10,
                                                                                  "division": {
                                                                                    "value": "Africa"
                                                                                  },
                                                                                  "division_exposure": {
                                                                                    "value": "Africa"
                                                                                  },
                                                                                  "gisaid_epi_isl": {
                                                                                    "value": "EPI_ISL_636979"
                                                                                  },
                                                                                  "host": {
                                                                                    "value": "Human"
                                                                                  },
                                                                                  "custom_location": {
                                                                                    "confidence": {
                                                                                      "Africa": 1.0
                                                                                    },
                                                                                    "entropy": -1.000088900581841e-12,
                                                                                    "value": "Africa"
                                                                                  },
                                                                                  "num_date": {
                                                                                    "confidence": [
                                                                                      2020.5150273224044,
                                                                                      2020.5150273224044
                                                                                    ],
                                                                                    "value": 2020.5150273224044
                                                                                  },
                                                                                  "originating_lab": {
                                                                                    "value": "HP Pemba"
                                                                                  },
                                                                                  "pangolin_lineage": {
                                                                                    "value": "B.1.140"
                                                                                  },
                                                                                  "recency": {
                                                                                    "value": "Older"
                                                                                  },
                                                                                  "region": {
                                                                                    "value": "Africa"
                                                                                  },
                                                                                  "region_exposure": {
                                                                                    "value": "Africa"
                                                                                  },

                                                                                  "subclade_membership": {
                                                                                    "value": "20B"
                                                                                  },
                                                                                  "submitting_lab": {
                                                                                    "value": "KRISP, KZN Research Innovation and Sequencing Platform"
                                                                                  },
                                                                                  "url": "https://www.gisaid.org"
                                                                                }
                                                                              },
                                                                              {
                                                                                "branch_attrs": {
                                                                                  "labels": {
                                                                                    "aa": "ORF1a: T1567I, N2603D; ORF3a: G11-, T12-, V13-, T14-, L15-, G251S; S: L5F, P1162L"
                                                                                  },
                                                                                  "mutations": {
                                                                                    "ORF1a": [
                                                                                      "T1567I",
                                                                                      "N2603D"
                                                                                    ],
                                                                                    "ORF3a": [
                                                                                      "G11-",
                                                                                      "T12-",
                                                                                      "V13-",
                                                                                      "T14-",
                                                                                      "L15-",
                                                                                      "G251S"
                                                                                    ],
                                                                                    "S": [
                                                                                      "L5F",
                                                                                      "P1162L"
                                                                                    ],
                                                                                    "nuc": [
                                                                                      "G1738T",
                                                                                      "C4965T",
                                                                                      "A8072G",
                                                                                      "G8179T",
                                                                                      "T15231C",
                                                                                      "A16011G",
                                                                                      "C16887T",
                                                                                      "A21213G",
                                                                                      "C21575T",
                                                                                      "C25047T",
                                                                                      "G25423-",
                                                                                      "G25424-",
                                                                                      "A25425-",
                                                                                      "A25426-",
                                                                                      "C25427-",
                                                                                      "T25428-",
                                                                                      "G25429-",
                                                                                      "T25430-",
                                                                                      "A25431-",
                                                                                      "A25432-",
                                                                                      "C25433-",
                                                                                      "T25434-",
                                                                                      "T25435-",
                                                                                      "T25436-",
                                                                                      "G25437-",
                                                                                      "G26143A",
                                                                                      "C26885T",
                                                                                      "T27432C"
                                                                                    ]
                                                                                  }
                                                                                },
                                                                                "name": "UnitedArabEmirates/3659/2020",
                                                                                "node_attrs": {

                                                                                  "author": {
                                                                                    "author": "Al Safar et al et al",
                                                                                    "value": "Al Safar et al et al"
                                                                                  },
                                                                                  "clade_membership": {
                                                                                    "value": "20B"
                                                                                  },
                                                                                  "country": {
                                                                                    "value": "Asia"
                                                                                  },
                                                                                  "div": 21,
                                                                                  "division": {
                                                                                    "value": "Asia"
                                                                                  },
                                                                                  "division_exposure": {
                                                                                    "value": "Asia"
                                                                                  },
                                                                                  "gisaid_epi_isl": {
                                                                                    "value": "EPI_ISL_859800"
                                                                                  },
                                                                                  "host": {
                                                                                    "value": "Human"
                                                                                  },
                                                                                  "custom_location": {
                                                                                    "confidence": {
                                                                                      "Asia": 1.0
                                                                                    },
                                                                                    "entropy": -1.000088900581841e-12,
                                                                                    "value": "Asia"
                                                                                  },
                                                                                  "num_date": {
                                                                                    "confidence": [
                                                                                      2020.8292349726776,
                                                                                      2020.8292349726776
                                                                                    ],
                                                                                    "value": 2020.8292349726776
                                                                                  },
                                                                                  "originating_lab": {
                                                                                    "value": "BTC, Khalifa University"
                                                                                  },
                                                                                  "pangolin_lineage": {
                                                                                    "value": "B.1.1.130"
                                                                                  },
                                                                                  "recency": {
                                                                                    "value": "Older"
                                                                                  },
                                                                                  "region": {
                                                                                    "value": "Asia"
                                                                                  },
                                                                                  "region_exposure": {
                                                                                    "value": "Asia"
                                                                                  },

                                                                                  "subclade_membership": {
                                                                                    "value": "20B"
                                                                                  },
                                                                                  "submitting_lab": {
                                                                                    "value": "BTC, Khalifa University"
                                                                                  },
                                                                                  "url": "https://www.gisaid.org"
                                                                                }
                                                                              }
                                                                            ],
                                                                            "name": "NODE_0002895",
                                                                            "node_attrs": {
                                                                              "clade_membership": {
                                                                                "value": "20B"
                                                                              },
                                                                              "div": 8,
                                                                              "custom_location": {
                                                                                "confidence": {
                                                                                  "Africa": 0.21709660014116694,
                                                                                  "Asia": 0.3795823283313365,
                                                                                  "Europe": 0.26183654081134705,
                                                                                  "South America": 0.1398761820356635
                                                                                },
                                                                                "entropy": 1.3370235596565374,
                                                                                "value": "Asia"
                                                                              },
                                                                              "num_date": {
                                                                                "confidence": [
                                                                                  2020.193415269244,
                                                                                  2020.494523227849
                                                                                ],
                                                                                "value": 2020.3929261850312
                                                                              },
                                                                              "subclade_membership": {
                                                                                "value": "20B"
                                                                              }
                                                                            }
                                                                          },
                                                                          {
                                                                            "branch_attrs": {
                                                                              "mutations": {
                                                                                "nuc": [
                                                                                  "C29754T"
                                                                                ]
                                                                              }
                                                                            },
                                                                            "children": [
                                                                              {
                                                                                "branch_attrs": {
                                                                                  "mutations": {
                                                                                    "nuc": [
                                                                                      "C5144T"
                                                                                    ]
                                                                                  }
                                                                                },
                                                                                "name": "Russia/AST-RII-MH4496S/2020",
                                                                                "node_attrs": {

                                                                                  "author": {
                                                                                    "author": "Andrey Komissarov et al",
                                                                                    "value": "Andrey Komissarov et al A"
                                                                                  },
                                                                                  "clade_membership": {
                                                                                    "value": "20B"
                                                                                  },
                                                                                  "country": {
                                                                                    "value": "Europe"
                                                                                  },
                                                                                  "div": 9,
                                                                                  "division": {
                                                                                    "value": "Europe"
                                                                                  },
                                                                                  "division_exposure": {
                                                                                    "value": "Europe"
                                                                                  },
                                                                                  "gisaid_epi_isl": {
                                                                                    "value": "EPI_ISL_733213"
                                                                                  },
                                                                                  "host": {
                                                                                    "value": "Human"
                                                                                  },
                                                                                  "custom_location": {
                                                                                    "confidence": {
                                                                                      "Europe": 1.0
                                                                                    },
                                                                                    "entropy": -1.000088900581841e-12,
                                                                                    "value": "Europe"
                                                                                  },
                                                                                  "num_date": {
                                                                                    "confidence": [
                                                                                      2020.6680327868853,
                                                                                      2020.6680327868853
                                                                                    ],
                                                                                    "value": 2020.6680327868853
                                                                                  },
                                                                                  "originating_lab": {
                                                                                    "value": "Pathogenic Microorganisms Variability Laboratory"
                                                                                  },
                                                                                  "pangolin_lineage": {
                                                                                    "value": "B.1.1.29"
                                                                                  },
                                                                                  "recency": {
                                                                                    "value": "Older"
                                                                                  },
                                                                                  "region": {
                                                                                    "value": "Europe"
                                                                                  },
                                                                                  "region_exposure": {
                                                                                    "value": "Europe"
                                                                                  },

                                                                                  "subclade_membership": {
                                                                                    "value": "20B"
                                                                                  },
                                                                                  "submitting_lab": {
                                                                                    "value": "WHO National Influenza Centre Russian Federation"
                                                                                  },
                                                                                  "url": "https://www.gisaid.org"
                                                                                }
                                                                              },
                                                                              {
                                                                                "branch_attrs": {
                                                                                  "mutations": {
                                                                                    "nuc": [
                                                                                      "G14055T"
                                                                                    ]
                                                                                  }
                                                                                },
                                                                                "children": [
                                                                                  {
                                                                                    "branch_attrs": {
                                                                                      "labels": {
                                                                                        "aa": "ORF1a: T4202I"
                                                                                      },
                                                                                      "mutations": {
                                                                                        "ORF1a": [
                                                                                          "T4202I"
                                                                                        ],
                                                                                        "nuc": [
                                                                                          "C1912T",
                                                                                          "C12870T",
                                                                                          "A19443T"
                                                                                        ]
                                                                                      }
                                                                                    },
                                                                                    "name": "Ecuador/52438/2020",
                                                                                    "node_attrs": {

                                                                                      "author": {
                                                                                        "author": "Alfredo Bruno Caicedo et al",
                                                                                        "value": "Alfredo Bruno Caicedo et al"
                                                                                      },
                                                                                      "clade_membership": {
                                                                                        "value": "20B"
                                                                                      },
                                                                                      "country": {
                                                                                        "value": "Ecuador"
                                                                                      },
                                                                                      "div": 12,
                                                                                      "division": {
                                                                                        "value": "Guayas"
                                                                                      },
                                                                                      "division_exposure": {
                                                                                        "value": "Guayas"
                                                                                      },
                                                                                      "gisaid_epi_isl": {
                                                                                        "value": "EPI_ISL_491951"
                                                                                      },
                                                                                      "host": {
                                                                                        "value": "Human"
                                                                                      },
                                                                                      "custom_location": {
                                                                                        "confidence": {
                                                                                          "South America": 1.0
                                                                                        },
                                                                                        "entropy": -1.000088900581841e-12,
                                                                                        "value": "South America"
                                                                                      },
                                                                                      "location": {
                                                                                        "value": "Guayaquil"
                                                                                      },
                                                                                      "num_date": {
                                                                                        "confidence": [
                                                                                          2020.4166666666667,
                                                                                          2020.4166666666667
                                                                                        ],
                                                                                        "value": 2020.4166666666667
                                                                                      },
                                                                                      "originating_lab": {
                                                                                        "value": "Instituto Nacional de Investigaci\u00f3n en Salud P\u00fablica - INSPI"
                                                                                      },
                                                                                      "pangolin_lineage": {
                                                                                        "value": "B.1.1.250"
                                                                                      },
                                                                                      "recency": {
                                                                                        "value": "Older"
                                                                                      },
                                                                                      "region": {
                                                                                        "value": "South America"
                                                                                      },
                                                                                      "region_exposure": {
                                                                                        "value": "South America"
                                                                                      },

                                                                                      "subclade_membership": {
                                                                                        "value": "20B"
                                                                                      },
                                                                                      "submitting_lab": {
                                                                                        "value": "INSPI - Charit\u00e9"
                                                                                      },
                                                                                      "url": "https://www.gisaid.org"
                                                                                    }
                                                                                  },
                                                                                  {
                                                                                    "branch_attrs": {
                                                                                      "labels": {
                                                                                        "aa": "ORF1a: P1640H, D4187N; ORF3a: L129F, G224C"
                                                                                      },
                                                                                      "mutations": {
                                                                                        "ORF1a": [
                                                                                          "P1640H",
                                                                                          "D4187N"
                                                                                        ],
                                                                                        "ORF3a": [
                                                                                          "L129F",
                                                                                          "G224C"
                                                                                        ],
                                                                                        "nuc": [
                                                                                          "C2062T",
                                                                                          "C5184A",
                                                                                          "G12824A",
                                                                                          "C13887T",
                                                                                          "C18687T",
                                                                                          "C23248T",
                                                                                          "C25777T",
                                                                                          "G26062T"
                                                                                        ]
                                                                                      }
                                                                                    },
                                                                                    "children": [
                                                                                      {
                                                                                        "branch_attrs": {
                                                                                          "labels": {
                                                                                            "aa": "ORF1a: S2114F; ORF1b: A440V, A1432V"
                                                                                          },
                                                                                          "mutations": {
                                                                                            "ORF1a": [
                                                                                              "S2114F"
                                                                                            ],
                                                                                            "ORF1b": [
                                                                                              "A440V",
                                                                                              "A1432V"
                                                                                            ],
                                                                                            "nuc": [
                                                                                              "T814A",
                                                                                              "C6606T",
                                                                                              "C14786T",
                                                                                              "C17762T",
                                                                                              "C21721T"
                                                                                            ]
                                                                                          }
                                                                                        },
                                                                                        "name": "Switzerland/BL-UHB-42512293/2020",
                                                                                        "node_attrs": {
                                                                                          "author": {
                                                                                            "author": "Tim Roloff et al",
                                                                                            "value": "Tim Roloff et al"
                                                                                          },
                                                                                          "clade_membership": {
                                                                                            "value": "20B"
                                                                                          },
                                                                                          "country": {
                                                                                            "value": "Europe"
                                                                                          },
                                                                                          "div": 22,
                                                                                          "division": {
                                                                                            "value": "Europe"
                                                                                          },
                                                                                          "division_exposure": {
                                                                                            "value": "Europe"
                                                                                          },
                                                                                          "gisaid_epi_isl": {
                                                                                            "value": "EPI_ISL_930964"
                                                                                          },
                                                                                          "host": {
                                                                                            "value": "Human"
                                                                                          },
                                                                                          "custom_location": {
                                                                                            "confidence": {
                                                                                              "Europe": 1.0
                                                                                            },
                                                                                            "entropy": -1.000088900581841e-12,
                                                                                            "value": "Europe"
                                                                                          },
                                                                                          "num_date": {
                                                                                            "confidence": [
                                                                                              2020.8265027322404,
                                                                                              2020.8265027322404
                                                                                            ],
                                                                                            "value": 2020.8265027322404
                                                                                          },
                                                                                          "originating_lab": {
                                                                                            "value": "University Hospital Basel, Clinical Virology"
                                                                                          },
                                                                                          "pangolin_lineage": {
                                                                                            "value": "B.1.1.170"
                                                                                          },
                                                                                          "recency": {
                                                                                            "value": "One month ago"
                                                                                          },
                                                                                          "region": {
                                                                                            "value": "Europe"
                                                                                          },
                                                                                          "region_exposure": {
                                                                                            "value": "Europe"
                                                                                          },

                                                                                          "subclade_membership": {
                                                                                            "value": "20B"
                                                                                          },
                                                                                          "submitting_lab": {
                                                                                            "value": "University Hospital Basel, Clinical Bacteriology"
                                                                                          },
                                                                                          "url": "https://www.gisaid.org"
                                                                                        }
                                                                                      },
                                                                                      {
                                                                                        "branch_attrs": {
                                                                                          "mutations": {
                                                                                            "nuc": [
                                                                                              "G6349A",
                                                                                              "T12304C"
                                                                                            ]
                                                                                          }
                                                                                        },
                                                                                        "children": [
                                                                                          {
                                                                                            "branch_attrs": {
                                                                                              "mutations": {}
                                                                                            },
                                                                                            "name": "Slovakia/UKBA-712/2020",
                                                                                            "node_attrs": {

                                                                                              "author": {
                                                                                                "author": "Vikt\u00f3ria \u010cabanov\u00e1 et al",
                                                                                                "value": "Vikt\u00f3ria \u010cabanov\u00e1 et al"
                                                                                              },
                                                                                              "clade_membership": {
                                                                                                "value": "20B"
                                                                                              },
                                                                                              "country": {
                                                                                                "value": "Europe"
                                                                                              },
                                                                                              "div": 19,
                                                                                              "division": {
                                                                                                "value": "Europe"
                                                                                              },
                                                                                              "division_exposure": {
                                                                                                "value": "Europe"
                                                                                              },
                                                                                              "gisaid_epi_isl": {
                                                                                                "value": "EPI_ISL_875531"
                                                                                              },
                                                                                              "host": {
                                                                                                "value": "Human"
                                                                                              },
                                                                                              "custom_location": {
                                                                                                "confidence": {
                                                                                                  "Europe": 1.0
                                                                                                },
                                                                                                "entropy": -1.000088900581841e-12,
                                                                                                "value": "Europe"
                                                                                              },
                                                                                              "num_date": {
                                                                                                "confidence": [
                                                                                                  2020.8620218579235,
                                                                                                  2020.8620218579235
                                                                                                ],
                                                                                                "value": 2020.8620218579235
                                                                                              },
                                                                                              "originating_lab": {
                                                                                                "value": "Institute of Virology, Biomedical Research Center of the Slovak Academy of Sciences, Bratislava"
                                                                                              },
                                                                                              "pangolin_lineage": {
                                                                                                "value": "B.1.1.170"
                                                                                              },
                                                                                              "recency": {
                                                                                                "value": "Older"
                                                                                              },
                                                                                              "region": {
                                                                                                "value": "Europe"
                                                                                              },
                                                                                              "region_exposure": {
                                                                                                "value": "Europe"
                                                                                              },

                                                                                              "subclade_membership": {
                                                                                                "value": "20B"
                                                                                              },
                                                                                              "submitting_lab": {
                                                                                                "value": "Faculty of Natural Sciences, Comenius University, Bratislava"
                                                                                              },
                                                                                              "url": "https://www.gisaid.org"
                                                                                            }
                                                                                          },
                                                                                          {
                                                                                            "branch_attrs": {
                                                                                              "mutations": {}
                                                                                            },
                                                                                            "name": "Slovakia/UKBA-412/2020",
                                                                                            "node_attrs": {

                                                                                              "author": {
                                                                                                "author": "Vikt\u00f3ria Hodorov\u00e1 et al",
                                                                                                "value": "Vikt\u00f3ria Hodorov\u00e1 et al"
                                                                                              },
                                                                                              "clade_membership": {
                                                                                                "value": "20B"
                                                                                              },
                                                                                              "country": {
                                                                                                "value": "Europe"
                                                                                              },
                                                                                              "div": 19,
                                                                                              "division": {
                                                                                                "value": "Europe"
                                                                                              },
                                                                                              "division_exposure": {
                                                                                                "value": "Europe"
                                                                                              },
                                                                                              "gisaid_epi_isl": {
                                                                                                "value": "EPI_ISL_718260"
                                                                                              },
                                                                                              "host": {
                                                                                                "value": "Human"
                                                                                              },
                                                                                              "custom_location": {
                                                                                                "confidence": {
                                                                                                  "Europe": 1.0
                                                                                                },
                                                                                                "entropy": -1.000088900581841e-12,
                                                                                                "value": "Europe"
                                                                                              },
                                                                                              "num_date": {
                                                                                                "confidence": [
                                                                                                  2020.8647540983607,
                                                                                                  2020.8647540983607
                                                                                                ],
                                                                                                "value": 2020.8647540983607
                                                                                              },
                                                                                              "originating_lab": {
                                                                                                "value": "Institute of Virology, Biomedical Research Center of the Slovak Academy of Sciences, Bratislava"
                                                                                              },
                                                                                              "pangolin_lineage": {
                                                                                                "value": "B.1.1.170"
                                                                                              },
                                                                                              "recency": {
                                                                                                "value": "Older"
                                                                                              },
                                                                                              "region": {
                                                                                                "value": "Europe"
                                                                                              },
                                                                                              "region_exposure": {
                                                                                                "value": "Europe"
                                                                                              },

                                                                                              "subclade_membership": {
                                                                                                "value": "20B"
                                                                                              },
                                                                                              "submitting_lab": {
                                                                                                "value": "Faculty of Natural Sciences, Comenius University, Bratislava"
                                                                                              },
                                                                                              "url": "https://www.gisaid.org"
                                                                                            }
                                                                                          },
                                                                                          {
                                                                                            "branch_attrs": {
                                                                                              "mutations": {}
                                                                                            },
                                                                                            "name": "Slovakia/UKBA-711/2020",
                                                                                            "node_attrs": {

                                                                                              "author": {
                                                                                                "author": "Krist\u00edna Bor\u0161ov\u00e1 et al",
                                                                                                "value": "Krist\u00edna Bor\u0161ov\u00e1 et al"
                                                                                              },
                                                                                              "clade_membership": {
                                                                                                "value": "20B"
                                                                                              },
                                                                                              "country": {
                                                                                                "value": "Europe"
                                                                                              },
                                                                                              "div": 19,
                                                                                              "division": {
                                                                                                "value": "Europe"
                                                                                              },
                                                                                              "division_exposure": {
                                                                                                "value": "Europe"
                                                                                              },
                                                                                              "gisaid_epi_isl": {
                                                                                                "value": "EPI_ISL_875537"
                                                                                              },
                                                                                              "host": {
                                                                                                "value": "Human"
                                                                                              },
                                                                                              "custom_location": {
                                                                                                "confidence": {
                                                                                                  "Europe": 1.0
                                                                                                },
                                                                                                "entropy": -1.000088900581841e-12,
                                                                                                "value": "Europe"
                                                                                              },
                                                                                              "num_date": {
                                                                                                "confidence": [
                                                                                                  2020.8620218579235,
                                                                                                  2020.8620218579235
                                                                                                ],
                                                                                                "value": 2020.8620218579235
                                                                                              },
                                                                                              "originating_lab": {
                                                                                                "value": "Institute of Virology, Biomedical Research Center of the Slovak Academy of Sciences, Bratislava"
                                                                                              },
                                                                                              "pangolin_lineage": {
                                                                                                "value": "B.1.1.170"
                                                                                              },
                                                                                              "recency": {
                                                                                                "value": "Older"
                                                                                              },
                                                                                              "region": {
                                                                                                "value": "Europe"
                                                                                              },
                                                                                              "region_exposure": {
                                                                                                "value": "Europe"
                                                                                              },

                                                                                              "subclade_membership": {
                                                                                                "value": "20B"
                                                                                              },
                                                                                              "submitting_lab": {
                                                                                                "value": "Faculty of Natural Sciences, Comenius University, Bratislava"
                                                                                              },
                                                                                              "url": "https://www.gisaid.org"
                                                                                            }
                                                                                          }
                                                                                        ],
                                                                                        "name": "NODE_0002802",
                                                                                        "node_attrs": {
                                                                                          "clade_membership": {
                                                                                            "value": "20B"
                                                                                          },
                                                                                          "div": 19,
                                                                                          "custom_location": {
                                                                                            "confidence": {
                                                                                              "Europe": 0.9983858210862588
                                                                                            },
                                                                                            "entropy": 0.013506266624040728,
                                                                                            "value": "Europe"
                                                                                          },
                                                                                          "num_date": {
                                                                                            "confidence": [
                                                                                              2020.8264703855937,
                                                                                              2020.8620218579235
                                                                                            ],
                                                                                            "value": 2020.8620218579235
                                                                                          },
                                                                                          "subclade_membership": {
                                                                                            "value": "20B"
                                                                                          }
                                                                                        }
                                                                                      }
                                                                                    ],
                                                                                    "name": "NODE_0002801",
                                                                                    "node_attrs": {
                                                                                      "clade_membership": {
                                                                                        "value": "20B"
                                                                                      },
                                                                                      "div": 17,
                                                                                      "custom_location": {
                                                                                        "confidence": {
                                                                                          "Africa": 0.002206815380259949,
                                                                                          "Asia": 0.008514817228212313,
                                                                                          "Europe": 0.946326808790257,
                                                                                          "South America": 0.04182806836525612
                                                                                        },
                                                                                        "entropy": 0.24737489917082117,
                                                                                        "value": "Europe"
                                                                                      },
                                                                                      "num_date": {
                                                                                        "confidence": [
                                                                                          2020.5093809175683,
                                                                                          2020.7784778342502
                                                                                        ],
                                                                                        "value": 2020.7085655469384
                                                                                      },
                                                                                      "subclade_membership": {
                                                                                        "value": "20B"
                                                                                      }
                                                                                    }
                                                                                  }
                                                                                ],
                                                                                "name": "NODE_0002800",
                                                                                "node_attrs": {
                                                                                  "clade_membership": {
                                                                                    "value": "20B"
                                                                                  },
                                                                                  "div": 9,
                                                                                  "custom_location": {
                                                                                    "confidence": {
                                                                                      "Africa": 0.005741965321799147,
                                                                                      "Asia": 0.023487286214946897,
                                                                                      "Europe": 0.6305597577006012,
                                                                                      "South America": 0.3377920514751338
                                                                                    },
                                                                                    "entropy": 0.7913518061707403,
                                                                                    "value": "Europe"
                                                                                  },
                                                                                  "num_date": {
                                                                                    "confidence": [
                                                                                      2020.25957638463,
                                                                                      2020.41509094897
                                                                                    ],
                                                                                    "value": 2020.378377099321
                                                                                  },
                                                                                  "subclade_membership": {
                                                                                    "value": "20B"
                                                                                  }
                                                                                }
                                                                              }
                                                                            ],
                                                                            "name": "NODE_0002799",
                                                                            "node_attrs": {
                                                                              "clade_membership": {
                                                                                "value": "20B"
                                                                              },
                                                                              "div": 8,
                                                                              "custom_location": {
                                                                                "confidence": {
                                                                                  "Africa": 0.010379616907322468,
                                                                                  "Asia": 0.04461099863629695,
                                                                                  "Europe": 0.6942953325021927,
                                                                                  "South America": 0.24898370962306812
                                                                                },
                                                                                "entropy": 0.797877019372421,
                                                                                "value": "Europe"
                                                                              },
                                                                              "num_date": {
                                                                                "confidence": [
                                                                                  2020.2193025873282,
                                                                                  2020.4066660145177
                                                                                ],
                                                                                "value": 2020.3545657872294
                                                                              },
                                                                              "subclade_membership": {
                                                                                "value": "20B"
                                                                              }
                                                                            }
                                                                          }
                                                                        ],
                                                                        "name": "NODE_0002956",
                                                                        "node_attrs": {
                                                                          "clade_membership": {
                                                                            "value": "20B"
                                                                          },
                                                                          "div": 7,
                                                                          "custom_location": {
                                                                            "confidence": {
                                                                              "Africa": 0.04784461204198212,
                                                                              "Asia": 0.1582871368906237,
                                                                              "Europe": 0.4172255316387878,
                                                                              "South America": 0.3743897105899792
                                                                            },
                                                                            "entropy": 1.1852987870123628,
                                                                            "value": "Europe"
                                                                          },
                                                                          "num_date": {
                                                                            "confidence": [
                                                                              2020.1382176273949,
                                                                              2020.397701884929
                                                                            ],
                                                                            "value": 2020.3034703818919
                                                                          },
                                                                          "subclade_membership": {
                                                                            "value": "20B"
                                                                          }
                                                                        }
                                                                      },
                                                                      {
                                                                        "branch_attrs": {
                                                                          "mutations": {}
                                                                        },
                                                                        "children": [
                                                                          {
                                                                            "branch_attrs": {
                                                                              "labels": {
                                                                                "aa": "S: M731I"
                                                                              },
                                                                              "mutations": {
                                                                                "S": [
                                                                                  "M731I"
                                                                                ],
                                                                                "nuc": [
                                                                                  "G23755T"
                                                                                ]
                                                                              }
                                                                            },
                                                                            "children": [
                                                                              {
                                                                                "branch_attrs": {
                                                                                  "labels": {
                                                                                    "aa": "N: R209I; ORF1a: V988I; ORF1b: D2142Y, D2270Y, F2314S; ORF3a: A54S"
                                                                                  },
                                                                                  "mutations": {
                                                                                    "N": [
                                                                                      "R209I"
                                                                                    ],
                                                                                    "ORF1a": [
                                                                                      "V988I"
                                                                                    ],
                                                                                    "ORF1b": [
                                                                                      "D2142Y",
                                                                                      "D2270Y",
                                                                                      "F2314S"
                                                                                    ],
                                                                                    "ORF3a": [
                                                                                      "A54S"
                                                                                    ],
                                                                                    "nuc": [
                                                                                      "G3227A",
                                                                                      "G3847A",
                                                                                      "A12577G",
                                                                                      "T17055C",
                                                                                      "G19891T",
                                                                                      "G20275T",
                                                                                      "T20408C",
                                                                                      "C23575T",
                                                                                      "G25552T",
                                                                                      "G26828T",
                                                                                      "G28899T"
                                                                                    ]
                                                                                  }
                                                                                },
                                                                                "name": "Brazil/PB-29637/2020",
                                                                                "node_attrs": {
                                                                                  "author": {
                                                                                    "author": "Paola Resende et al",
                                                                                    "value": "Paola Resende et al B"
                                                                                  },
                                                                                  "clade_membership": {
                                                                                    "value": "20B"
                                                                                  },
                                                                                  "country": {
                                                                                    "value": "Brazil"
                                                                                  },
                                                                                  "div": 19,
                                                                                  "division": {
                                                                                    "value": "Paraiba"
                                                                                  },
                                                                                  "division_exposure": {
                                                                                    "value": "Paraiba"
                                                                                  },
                                                                                  "gisaid_epi_isl": {
                                                                                    "value": "EPI_ISL_792627"
                                                                                  },
                                                                                  "host": {
                                                                                    "value": "Human"
                                                                                  },
                                                                                  "custom_location": {
                                                                                    "confidence": {
                                                                                      "Brazil": 1.0
                                                                                    },
                                                                                    "entropy": -1.000088900581841e-12,
                                                                                    "value": "Brazil"
                                                                                  },
                                                                                  "num_date": {
                                                                                    "confidence": [
                                                                                      2020.8401639344263,
                                                                                      2020.8401639344263
                                                                                    ],
                                                                                    "value": 2020.8401639344263
                                                                                  },
                                                                                  "originating_lab": {
                                                                                    "value": "LACEN-PB"
                                                                                  },
                                                                                  "pangolin_lineage": {
                                                                                    "value": "B.1.1.29"
                                                                                  },
                                                                                  "recency": {
                                                                                    "value": "Older"
                                                                                  },
                                                                                  "region": {
                                                                                    "value": "South America"
                                                                                  },
                                                                                  "region_exposure": {
                                                                                    "value": "South America"
                                                                                  },
                                                                                  "subclade_membership": {
                                                                                    "value": "20B"
                                                                                  },
                                                                                  "submitting_lab": {
                                                                                    "value": "Laboratory of Respiratory Viruses and Measles, Oswaldo Cruz Institute, FIOCRUZ"
                                                                                  },
                                                                                  "url": "https://www.gisaid.org"
                                                                                }
                                                                              },
                                                                              {
                                                                                "branch_attrs": {
                                                                                  "labels": {
                                                                                    "aa": "ORF1a: H1160Y, R1170C; ORF8: F120X, I121X, *122X"
                                                                                  },
                                                                                  "mutations": {
                                                                                    "ORF1a": [
                                                                                      "H1160Y",
                                                                                      "R1170C"
                                                                                    ],
                                                                                    "ORF8": [
                                                                                      "F120X",
                                                                                      "I121X",
                                                                                      "*122X"
                                                                                    ],
                                                                                    "nuc": [
                                                                                      "C3743T",
                                                                                      "C3773T",
                                                                                      "C5170T",
                                                                                      "A23299G",
                                                                                      "T28252-",
                                                                                      "C28253-",
                                                                                      "A28254-"
                                                                                    ]
                                                                                  }
                                                                                },
                                                                                "children": [
                                                                                  {
                                                                                    "branch_attrs": {
                                                                                      "mutations": {}
                                                                                    },
                                                                                    "name": "env/Qingdao/IVDC-011-10/2020",
                                                                                    "node_attrs": {
                                                                                      "author": {
                                                                                        "author": "Huilai Ma et al",
                                                                                        "value": "Huilai Ma et al"
                                                                                      },
                                                                                      "clade_membership": {
                                                                                        "value": "20B"
                                                                                      },
                                                                                      "country": {
                                                                                        "value": "Asia"
                                                                                      },
                                                                                      "div": 12,
                                                                                      "division": {
                                                                                        "value": "Asia"
                                                                                      },
                                                                                      "division_exposure": {
                                                                                        "value": "Asia"
                                                                                      },
                                                                                      "gisaid_epi_isl": {
                                                                                        "value": "EPI_ISL_591280"
                                                                                      },
                                                                                      "host": {
                                                                                        "value": "Environment"
                                                                                      },
                                                                                      "custom_location": {
                                                                                        "confidence": {
                                                                                          "Asia": 0.9999999999999999
                                                                                        },
                                                                                        "entropy": -9.99866855976916e-13,
                                                                                        "value": "Asia"
                                                                                      },
                                                                                      "num_date": {
                                                                                        "confidence": [
                                                                                          2020.766393442623,
                                                                                          2020.766393442623
                                                                                        ],
                                                                                        "value": 2020.766393442623
                                                                                      },
                                                                                      "originating_lab": {
                                                                                        "value": "National Institute for Viral Disease Control and Prevention, China CDC"
                                                                                      },
                                                                                      "pangolin_lineage": {
                                                                                        "value": "B.1.1.29"
                                                                                      },
                                                                                      "recency": {
                                                                                        "value": "Older"
                                                                                      },
                                                                                      "region": {
                                                                                        "value": "Asia"
                                                                                      },
                                                                                      "region_exposure": {
                                                                                        "value": "Asia"
                                                                                      },
                                                                                      "subclade_membership": {
                                                                                        "value": "20B"
                                                                                      },
                                                                                      "submitting_lab": {
                                                                                        "value": "National Institute for Viral Disease Control and Prevention, China CDC"
                                                                                      },
                                                                                      "url": "https://www.gisaid.org"
                                                                                    }
                                                                                  },
                                                                                  {
                                                                                    "branch_attrs": {
                                                                                      "mutations": {}
                                                                                    },
                                                                                    "name": "env/Qingdao/IVDC-07-10/2020",
                                                                                    "node_attrs": {
                                                                                      "author": {
                                                                                        "author": "Huilai Ma et al",
                                                                                        "value": "Huilai Ma et al"
                                                                                      },
                                                                                      "clade_membership": {
                                                                                        "value": "20B"
                                                                                      },
                                                                                      "country": {
                                                                                        "value": "Asia"
                                                                                      },
                                                                                      "div": 12,
                                                                                      "division": {
                                                                                        "value": "Asia"
                                                                                      },
                                                                                      "division_exposure": {
                                                                                        "value": "Asia"
                                                                                      },
                                                                                      "gisaid_epi_isl": {
                                                                                        "value": "EPI_ISL_591276"
                                                                                      },
                                                                                      "host": {
                                                                                        "value": "Environment"
                                                                                      },
                                                                                      "custom_location": {
                                                                                        "confidence": {
                                                                                          "Asia": 0.9999999999999999
                                                                                        },
                                                                                        "entropy": -9.99866855976916e-13,
                                                                                        "value": "Asia"
                                                                                      },
                                                                                      "num_date": {
                                                                                        "confidence": [
                                                                                          2020.73087431694,
                                                                                          2020.73087431694
                                                                                        ],
                                                                                        "value": 2020.73087431694
                                                                                      },
                                                                                      "originating_lab": {
                                                                                        "value": "National Institute for Viral Disease Control and Prevention, China CDC"
                                                                                      },
                                                                                      "pangolin_lineage": {
                                                                                        "value": "B.1.1.29"
                                                                                      },
                                                                                      "recency": {
                                                                                        "value": "Older"
                                                                                      },
                                                                                      "region": {
                                                                                        "value": "Asia"
                                                                                      },
                                                                                      "region_exposure": {
                                                                                        "value": "Asia"
                                                                                      },
                                                                                      "subclade_membership": {
                                                                                        "value": "20B"
                                                                                      },
                                                                                      "submitting_lab": {
                                                                                        "value": "National Institute for Viral Disease Control and Prevention, China CDC"
                                                                                      },
                                                                                      "url": "https://www.gisaid.org"
                                                                                    }
                                                                                  }
                                                                                ],
                                                                                "name": "NODE_0002688",
                                                                                "node_attrs": {
                                                                                  "clade_membership": {
                                                                                    "value": "20B"
                                                                                  },
                                                                                  "div": 12,
                                                                                  "custom_location": {
                                                                                    "confidence": {
                                                                                      "Asia": 0.9437660420358979,
                                                                                      "Brazil": 0.0016711181447885122,
                                                                                      "Europe": 0.025921407158417686,
                                                                                      "South America": 0.027586401334614277
                                                                                    },
                                                                                    "entropy": 0.26696134785697084,
                                                                                    "value": "Asia"
                                                                                  },
                                                                                  "num_date": {
                                                                                    "confidence": [
                                                                                      2020.685267564169,
                                                                                      2020.73087431694
                                                                                    ],
                                                                                    "value": 2020.73087431694
                                                                                  },
                                                                                  "subclade_membership": {
                                                                                    "value": "20B"
                                                                                  }
                                                                                }
                                                                              }
                                                                            ],
                                                                            "name": "NODE_0002687",
                                                                            "node_attrs": {
                                                                              "clade_membership": {
                                                                                "value": "20B"
                                                                              },
                                                                              "div": 8,
                                                                              "custom_location": {
                                                                                "confidence": {
                                                                                  "Asia": 0.2579091384008058,
                                                                                  "Brazil": 0.13013715936711465,
                                                                                  "Europe": 0.12472248525047465,
                                                                                  "South America": 0.4814605644709827
                                                                                },
                                                                                "entropy": 1.26201582098714,
                                                                                "value": "South America"
                                                                              },
                                                                              "num_date": {
                                                                                "confidence": [
                                                                                  2020.1750047541811,
                                                                                  2020.6794747580916
                                                                                ],
                                                                                "value": 2020.4751831066467
                                                                              },
                                                                              "subclade_membership": {
                                                                                "value": "20B"
                                                                              }
                                                                            }
                                                                          },
                                                                          {
                                                                            "branch_attrs": {
                                                                              "labels": {
                                                                                "aa": "ORF1a: V3718F"
                                                                              },
                                                                              "mutations": {
                                                                                "ORF1a": [
                                                                                  "V3718F"
                                                                                ],
                                                                                "nuc": [
                                                                                  "G11417T"
                                                                                ]
                                                                              }
                                                                            },
                                                                            "children": [
                                                                              {
                                                                                "branch_attrs": {
                                                                                  "labels": {
                                                                                    "aa": "N: T166I; ORF1a: G618C, M2796L, L4182F; ORF3a: P240S; S: E654K"
                                                                                  },
                                                                                  "mutations": {
                                                                                    "N": [
                                                                                      "T166I"
                                                                                    ],
                                                                                    "ORF1a": [
                                                                                      "G618C",
                                                                                      "M2796L",
                                                                                      "L4182F"
                                                                                    ],
                                                                                    "ORF3a": [
                                                                                      "P240S"
                                                                                    ],
                                                                                    "S": [
                                                                                      "E654K"
                                                                                    ],
                                                                                    "nuc": [
                                                                                      "C1912T",
                                                                                      "G2117T",
                                                                                      "A8651C",
                                                                                      "C12809T",
                                                                                      "G23522A",
                                                                                      "C26110T",
                                                                                      "C28770T",
                                                                                      "G29745T"
                                                                                    ]
                                                                                  }
                                                                                },
                                                                                "name": "Australia/SAP549/2020",
                                                                                "node_attrs": {

                                                                                  "author": {
                                                                                    "author": "Lex Leong et al",
                                                                                    "value": "Lex Leong et al"
                                                                                  },
                                                                                  "clade_membership": {
                                                                                    "value": "20B"
                                                                                  },
                                                                                  "country": {
                                                                                    "value": "Oceania"
                                                                                  },
                                                                                  "div": 16,
                                                                                  "division": {
                                                                                    "value": "Oceania"
                                                                                  },
                                                                                  "division_exposure": {
                                                                                    "value": "Oceania"
                                                                                  },
                                                                                  "gisaid_epi_isl": {
                                                                                    "value": "EPI_ISL_654796"
                                                                                  },
                                                                                  "host": {
                                                                                    "value": "Human"
                                                                                  },
                                                                                  "custom_location": {
                                                                                    "confidence": {
                                                                                      "Oceania": 1.0
                                                                                    },
                                                                                    "entropy": -1.000088900581841e-12,
                                                                                    "value": "Oceania"
                                                                                  },
                                                                                  "num_date": {
                                                                                    "confidence": [
                                                                                      2020.870218579235,
                                                                                      2020.870218579235
                                                                                    ],
                                                                                    "value": 2020.870218579235
                                                                                  },
                                                                                  "originating_lab": {
                                                                                    "value": "SA Pathology"
                                                                                  },
                                                                                  "pangolin_lineage": {
                                                                                    "value": "B.1.1.250"
                                                                                  },
                                                                                  "recency": {
                                                                                    "value": "Older"
                                                                                  },
                                                                                  "region": {
                                                                                    "value": "Oceania"
                                                                                  },
                                                                                  "region_exposure": {
                                                                                    "value": "Oceania"
                                                                                  },

                                                                                  "subclade_membership": {
                                                                                    "value": "20B"
                                                                                  },
                                                                                  "submitting_lab": {
                                                                                    "value": "SA Pathology"
                                                                                  },
                                                                                  "url": "https://www.gisaid.org"
                                                                                }
                                                                              },
                                                                              {
                                                                                "branch_attrs": {
                                                                                  "labels": {
                                                                                    "aa": "N: S2Y, T366I; S: G1167A"
                                                                                  },
                                                                                  "mutations": {
                                                                                    "N": [
                                                                                      "S2Y",
                                                                                      "T366I"
                                                                                    ],
                                                                                    "S": [
                                                                                      "G1167A"
                                                                                    ],
                                                                                    "nuc": [
                                                                                      "T15642C",
                                                                                      "G25062C",
                                                                                      "C28278A",
                                                                                      "C29370T"
                                                                                    ]
                                                                                  }
                                                                                },
                                                                                "children": [
                                                                                  {
                                                                                    "branch_attrs": {
                                                                                      "labels": {
                                                                                        "aa": "ORF1a: P2376L; ORF1b: M2667I"
                                                                                      },
                                                                                      "mutations": {
                                                                                        "ORF1a": [
                                                                                          "P2376L"
                                                                                        ],
                                                                                        "ORF1b": [
                                                                                          "M2667I"
                                                                                        ],
                                                                                        "nuc": [
                                                                                          "C7392T",
                                                                                          "C19170T",
                                                                                          "G19509A",
                                                                                          "G19962T",
                                                                                          "G21468T",
                                                                                          "C29784T"
                                                                                        ]
                                                                                      }
                                                                                    },
                                                                                    "children": [
                                                                                      {
                                                                                        "branch_attrs": {
                                                                                          "mutations": {}
                                                                                        },
                                                                                        "name": "Ecuador/USFQ-577/2020",
                                                                                        "node_attrs": {
                                                                                          "author": {
                                                                                            "author": "Bel\u00e9n Prado-Vivar et al",
                                                                                            "value": "Bel\u00e9n Prado-Vivar et al"
                                                                                          },
                                                                                          "clade_membership": {
                                                                                            "value": "20B"
                                                                                          },
                                                                                          "country": {
                                                                                            "value": "Ecuador"
                                                                                          },
                                                                                          "div": 18,
                                                                                          "division": {
                                                                                            "value": "Santo Domingo de los Tsachilas"
                                                                                          },
                                                                                          "division_exposure": {
                                                                                            "value": "Santo Domingo de los Tsachilas"
                                                                                          },
                                                                                          "gisaid_epi_isl": {
                                                                                            "value": "EPI_ISL_824285"
                                                                                          },
                                                                                          "host": {
                                                                                            "value": "Human"
                                                                                          },
                                                                                          "custom_location": {
                                                                                            "confidence": {
                                                                                              "South America": 1.0
                                                                                            },
                                                                                            "entropy": -1.000088900581841e-12,
                                                                                            "value": "South America"
                                                                                          },
                                                                                          "location": {
                                                                                            "value": "Santo Domingo de los Colorados"
                                                                                          },
                                                                                          "num_date": {
                                                                                            "confidence": [
                                                                                              2020.954918032787,
                                                                                              2020.954918032787
                                                                                            ],
                                                                                            "value": 2020.954918032787
                                                                                          },
                                                                                          "originating_lab": {
                                                                                            "value": "Institute of Microbiology, Universidad San Francisco de Quito"
                                                                                          },
                                                                                          "pangolin_lineage": {
                                                                                            "value": "B.1.1.10"
                                                                                          },
                                                                                          "recency": {
                                                                                            "value": "Older"
                                                                                          },
                                                                                          "region": {
                                                                                            "value": "South America"
                                                                                          },
                                                                                          "region_exposure": {
                                                                                            "value": "South America"
                                                                                          },

                                                                                          "subclade_membership": {
                                                                                            "value": "20B"
                                                                                          },
                                                                                          "submitting_lab": {
                                                                                            "value": "Institute of Microbiology, Universidad San Francisco de Quito"
                                                                                          },
                                                                                          "url": "https://www.gisaid.org"
                                                                                        }
                                                                                      },
                                                                                      {
                                                                                        "branch_attrs": {
                                                                                          "mutations": {}
                                                                                        },
                                                                                        "children": [
                                                                                          {
                                                                                            "branch_attrs": {
                                                                                              "mutations": {}
                                                                                            },
                                                                                            "name": "Ecuador/USFQ-561/2020",
                                                                                            "node_attrs": {

                                                                                              "author": {
                                                                                                "author": "Bel\u00e9n Prado-Vivar et al",
                                                                                                "value": "Bel\u00e9n Prado-Vivar et al"
                                                                                              },
                                                                                              "clade_membership": {
                                                                                                "value": "20B"
                                                                                              },
                                                                                              "country": {
                                                                                                "value": "Ecuador"
                                                                                              },
                                                                                              "div": 18,
                                                                                              "division": {
                                                                                                "value": "Imbabura"
                                                                                              },
                                                                                              "division_exposure": {
                                                                                                "value": "Imbabura"
                                                                                              },
                                                                                              "gisaid_epi_isl": {
                                                                                                "value": "EPI_ISL_824290"
                                                                                              },
                                                                                              "host": {
                                                                                                "value": "Human"
                                                                                              },
                                                                                              "custom_location": {
                                                                                                "confidence": {
                                                                                                  "South America": 1.0
                                                                                                },
                                                                                                "entropy": -1.000088900581841e-12,
                                                                                                "value": "South America"
                                                                                              },
                                                                                              "location": {
                                                                                                "value": "Otavalo"
                                                                                              },
                                                                                              "num_date": {
                                                                                                "confidence": [
                                                                                                  2020.9931693989072,
                                                                                                  2020.9931693989072
                                                                                                ],
                                                                                                "value": 2020.9931693989072
                                                                                              },
                                                                                              "originating_lab": {
                                                                                                "value": "Institute of Microbiology, Universidad San Francisco de Quito"
                                                                                              },
                                                                                              "pangolin_lineage": {
                                                                                                "value": "B.1.1.10"
                                                                                              },
                                                                                              "recency": {
                                                                                                "value": "Older"
                                                                                              },
                                                                                              "region": {
                                                                                                "value": "South America"
                                                                                              },
                                                                                              "region_exposure": {
                                                                                                "value": "South America"
                                                                                              },

                                                                                              "subclade_membership": {
                                                                                                "value": "20B"
                                                                                              },
                                                                                              "submitting_lab": {
                                                                                                "value": "Institute of Microbiology, Universidad San Francisco de Quito"
                                                                                              },
                                                                                              "url": "https://www.gisaid.org"
                                                                                            }
                                                                                          },
                                                                                          {
                                                                                            "branch_attrs": {
                                                                                              "mutations": {}
                                                                                            },
                                                                                            "children": [
                                                                                              {
                                                                                                "branch_attrs": {
                                                                                                  "mutations": {}
                                                                                                },
                                                                                                "name": "Ecuador/USFQ-571/2020",
                                                                                                "node_attrs": {
                                                                                                  "author": {
                                                                                                    "author": "Bel\u00e9n Prado-Vivar et al",
                                                                                                    "value": "Bel\u00e9n Prado-Vivar et al"
                                                                                                  },
                                                                                                  "clade_membership": {
                                                                                                    "value": "20B"
                                                                                                  },
                                                                                                  "country": {
                                                                                                    "value": "Ecuador"
                                                                                                  },
                                                                                                  "div": 18,
                                                                                                  "division": {
                                                                                                    "value": "Santo Domingo de los Tsachilas"
                                                                                                  },
                                                                                                  "division_exposure": {
                                                                                                    "value": "Santo Domingo de los Tsachilas"
                                                                                                  },
                                                                                                  "gisaid_epi_isl": {
                                                                                                    "value": "EPI_ISL_824289"
                                                                                                  },
                                                                                                  "host": {
                                                                                                    "value": "Human"
                                                                                                  },
                                                                                                  "custom_location": {
                                                                                                    "confidence": {
                                                                                                      "South America": 1.0
                                                                                                    },
                                                                                                    "entropy": -1.000088900581841e-12,
                                                                                                    "value": "South America"
                                                                                                  },
                                                                                                  "location": {
                                                                                                    "value": "Santo Domingo de los Colorados"
                                                                                                  },
                                                                                                  "num_date": {
                                                                                                    "confidence": [
                                                                                                      2020.99043715847,
                                                                                                      2020.99043715847
                                                                                                    ],
                                                                                                    "value": 2020.99043715847
                                                                                                  },
                                                                                                  "originating_lab": {
                                                                                                    "value": "Institute of Microbiology, Universidad San Francisco de Quito"
                                                                                                  },
                                                                                                  "pangolin_lineage": {
                                                                                                    "value": "B.1.1.10"
                                                                                                  },
                                                                                                  "recency": {
                                                                                                    "value": "Older"
                                                                                                  },
                                                                                                  "region": {
                                                                                                    "value": "South America"
                                                                                                  },
                                                                                                  "region_exposure": {
                                                                                                    "value": "South America"
                                                                                                  },

                                                                                                  "subclade_membership": {
                                                                                                    "value": "20B"
                                                                                                  },
                                                                                                  "submitting_lab": {
                                                                                                    "value": "Institute of Microbiology, Universidad San Francisco de Quito"
                                                                                                  },
                                                                                                  "url": "https://www.gisaid.org"
                                                                                                }
                                                                                              },
                                                                                              {
                                                                                                "branch_attrs": {
                                                                                                  "mutations": {}
                                                                                                },
                                                                                                "name": "Ecuador/USFQ-570/2020",
                                                                                                "node_attrs": {

                                                                                                  "author": {
                                                                                                    "author": "Bel\u00e9n Prado-Vivar et al",
                                                                                                    "value": "Bel\u00e9n Prado-Vivar et al"
                                                                                                  },
                                                                                                  "clade_membership": {
                                                                                                    "value": "20B"
                                                                                                  },
                                                                                                  "country": {
                                                                                                    "value": "Ecuador"
                                                                                                  },
                                                                                                  "div": 18,
                                                                                                  "division": {
                                                                                                    "value": "Santo Domingo de los Tsachilas"
                                                                                                  },
                                                                                                  "division_exposure": {
                                                                                                    "value": "Santo Domingo de los Tsachilas"
                                                                                                  },
                                                                                                  "gisaid_epi_isl": {
                                                                                                    "value": "EPI_ISL_824288"
                                                                                                  },
                                                                                                  "host": {
                                                                                                    "value": "Human"
                                                                                                  },
                                                                                                  "custom_location": {
                                                                                                    "confidence": {
                                                                                                      "South America": 1.0
                                                                                                    },
                                                                                                    "entropy": -1.000088900581841e-12,
                                                                                                    "value": "South America"
                                                                                                  },
                                                                                                  "location": {
                                                                                                    "value": "Santo Domingo de los Colorados"
                                                                                                  },
                                                                                                  "num_date": {
                                                                                                    "confidence": [
                                                                                                      2020.99043715847,
                                                                                                      2020.99043715847
                                                                                                    ],
                                                                                                    "value": 2020.99043715847
                                                                                                  },
                                                                                                  "originating_lab": {
                                                                                                    "value": "Institute of Microbiology, Universidad San Francisco de Quito"
                                                                                                  },
                                                                                                  "pangolin_lineage": {
                                                                                                    "value": "B.1.1.10"
                                                                                                  },
                                                                                                  "recency": {
                                                                                                    "value": "Older"
                                                                                                  },
                                                                                                  "region": {
                                                                                                    "value": "South America"
                                                                                                  },
                                                                                                  "region_exposure": {
                                                                                                    "value": "South America"
                                                                                                  },

                                                                                                  "subclade_membership": {
                                                                                                    "value": "20B"
                                                                                                  },
                                                                                                  "submitting_lab": {
                                                                                                    "value": "Institute of Microbiology, Universidad San Francisco de Quito"
                                                                                                  },
                                                                                                  "url": "https://www.gisaid.org"
                                                                                                }
                                                                                              }
                                                                                            ],
                                                                                            "name": "NODE_0002971",
                                                                                            "node_attrs": {
                                                                                              "clade_membership": {
                                                                                                "value": "20B"
                                                                                              },
                                                                                              "div": 18,
                                                                                              "custom_location": {
                                                                                                "confidence": {
                                                                                                  "Europe": 0.0012138697493821204,
                                                                                                  "South America": 0.9981946276758427
                                                                                                },
                                                                                                "entropy": 0.01513882915062469,
                                                                                                "value": "South America"
                                                                                              },
                                                                                              "num_date": {
                                                                                                "confidence": [
                                                                                                  2020.9656326542743,
                                                                                                  2020.99043715847
                                                                                                ],
                                                                                                "value": 2020.99043715847
                                                                                              },
                                                                                              "subclade_membership": {
                                                                                                "value": "20B"
                                                                                              }
                                                                                            }
                                                                                          }
                                                                                        ],
                                                                                        "name": "NODE_0002969",
                                                                                        "node_attrs": {
                                                                                          "clade_membership": {
                                                                                            "value": "20B"
                                                                                          },
                                                                                          "div": 18,
                                                                                          "custom_location": {
                                                                                            "confidence": {
                                                                                              "Europe": 0.0014362749122971614,
                                                                                              "South America": 0.9978965612503407
                                                                                            },
                                                                                            "entropy": 0.01726146280865213,
                                                                                            "value": "South America"
                                                                                          },
                                                                                          "num_date": {
                                                                                            "confidence": [
                                                                                              2020.94277767559,
                                                                                              2020.988037381696
                                                                                            ],
                                                                                            "value": 2020.9704390186855
                                                                                          },
                                                                                          "subclade_membership": {
                                                                                            "value": "20B"
                                                                                          }
                                                                                        }
                                                                                      }
                                                                                    ],
                                                                                    "name": "NODE_0002480",
                                                                                    "node_attrs": {
                                                                                      "clade_membership": {
                                                                                        "value": "20B"
                                                                                      },
                                                                                      "div": 18,
                                                                                      "custom_location": {
                                                                                        "confidence": {
                                                                                          "Europe": 0.002583165924927471,
                                                                                          "South America": 0.9963290862047024
                                                                                        },
                                                                                        "entropy": 0.02778544615864542,
                                                                                        "value": "South America"
                                                                                      },
                                                                                      "num_date": {
                                                                                        "confidence": [
                                                                                          2020.9056787569243,
                                                                                          2020.954918032787
                                                                                        ],
                                                                                        "value": 2020.954918032787
                                                                                      },
                                                                                      "subclade_membership": {
                                                                                        "value": "20B"
                                                                                      }
                                                                                    }
                                                                                  },
                                                                                  {
                                                                                    "branch_attrs": {
                                                                                      "labels": {
                                                                                        "aa": "ORF1a: L1175F; ORF3a: G174D"
                                                                                      },
                                                                                      "mutations": {
                                                                                        "ORF1a": [
                                                                                          "L1175F"
                                                                                        ],
                                                                                        "ORF3a": [
                                                                                          "G174D"
                                                                                        ],
                                                                                        "nuc": [
                                                                                          "A3790T",
                                                                                          "G9802T",
                                                                                          "C17550T",
                                                                                          "C25521T",
                                                                                          "G25913A"
                                                                                        ]
                                                                                      }
                                                                                    },
                                                                                    "children": [
                                                                                      {
                                                                                        "branch_attrs": {
                                                                                          "labels": {
                                                                                            "aa": "ORF1a: D953Y; ORF1b: D815G, S1003G, K1252R, T2048I; ORF7a: R25K; S: G769V"
                                                                                          },
                                                                                          "mutations": {
                                                                                            "ORF1a": [
                                                                                              "D953Y"
                                                                                            ],
                                                                                            "ORF1b": [
                                                                                              "D815G",
                                                                                              "S1003G",
                                                                                              "K1252R",
                                                                                              "T2048I"
                                                                                            ],
                                                                                            "ORF7a": [
                                                                                              "R25K"
                                                                                            ],
                                                                                            "S": [
                                                                                              "G769V"
                                                                                            ],
                                                                                            "nuc": [
                                                                                              "G3122T",
                                                                                              "T9061C",
                                                                                              "G11335T",
                                                                                              "A15911G",
                                                                                              "A16474G",
                                                                                              "A17222G",
                                                                                              "C19610T",
                                                                                              "G23868T",
                                                                                              "G26230T",
                                                                                              "G27467A",
                                                                                              "G29587A"
                                                                                            ]
                                                                                          }
                                                                                        },
                                                                                        "name": "Colombia/VID-INS-VG-629/2021",
                                                                                        "node_attrs": {

                                                                                          "author": {
                                                                                            "author": "Katherine Laiton-Donato et al",
                                                                                            "value": "Katherine Laiton-Donato et al B"
                                                                                          },
                                                                                          "clade_membership": {
                                                                                            "value": "20B"
                                                                                          },
                                                                                          "country": {
                                                                                            "value": "Colombia"
                                                                                          },
                                                                                          "div": 28,
                                                                                          "division": {
                                                                                            "value": "Vichada"
                                                                                          },
                                                                                          "division_exposure": {
                                                                                            "value": "Vichada"
                                                                                          },
                                                                                          "gisaid_epi_isl": {
                                                                                            "value": "EPI_ISL_956286"
                                                                                          },
                                                                                          "host": {
                                                                                            "value": "Human"
                                                                                          },
                                                                                          "custom_location": {
                                                                                            "confidence": {
                                                                                              "South America": 1.0
                                                                                            },
                                                                                            "entropy": -1.000088900581841e-12,
                                                                                            "value": "South America"
                                                                                          },
                                                                                          "num_date": {
                                                                                            "confidence": [
                                                                                              2021.0506849315068,
                                                                                              2021.0506849315068
                                                                                            ],
                                                                                            "value": 2021.0506849315068
                                                                                          },
                                                                                          "originating_lab": {
                                                                                            "value": "Instituto Nacional de Salud- Direcci\u00f3n de Redes de Laboratorios de Salud P\u00fablica"
                                                                                          },
                                                                                          "pangolin_lineage": {
                                                                                            "value": "B.1.1.29"
                                                                                          },
                                                                                          "recency": {
                                                                                            "value": "One month ago"
                                                                                          },
                                                                                          "region": {
                                                                                            "value": "South America"
                                                                                          },
                                                                                          "region_exposure": {
                                                                                            "value": "South America"
                                                                                          },

                                                                                          "subclade_membership": {
                                                                                            "value": "20B"
                                                                                          },
                                                                                          "submitting_lab": {
                                                                                            "value": "Instituto Nacional de Salud- Direcci\u00f3n de Investigaci\u00f3n en Salud P\u00fablica"
                                                                                          },
                                                                                          "url": "https://www.gisaid.org"
                                                                                        }
                                                                                      },
                                                                                      {
                                                                                        "branch_attrs": {
                                                                                          "labels": {
                                                                                            "aa": "ORF1a: I1159T, P1921S; S: A892S"
                                                                                          },
                                                                                          "mutations": {
                                                                                            "ORF1a": [
                                                                                              "I1159T",
                                                                                              "P1921S"
                                                                                            ],
                                                                                            "S": [
                                                                                              "A892S"
                                                                                            ],
                                                                                            "nuc": [
                                                                                              "T646C",
                                                                                              "T3741C",
                                                                                              "T4948C",
                                                                                              "C6026T",
                                                                                              "C6472T",
                                                                                              "T7438C",
                                                                                              "C16887T",
                                                                                              "G19947A",
                                                                                              "G24236T"
                                                                                            ]
                                                                                          }
                                                                                        },
                                                                                        "children": [
                                                                                          {
                                                                                            "branch_attrs": {
                                                                                              "mutations": {}
                                                                                            },
                                                                                            "name": "Colombia/VID-INS-VG-627/2021",
                                                                                            "node_attrs": {

                                                                                              "author": {
                                                                                                "author": "Katherine Laiton-Donato et al",
                                                                                                "value": "Katherine Laiton-Donato et al B"
                                                                                              },
                                                                                              "clade_membership": {
                                                                                                "value": "20B"
                                                                                              },
                                                                                              "country": {
                                                                                                "value": "Colombia"
                                                                                              },
                                                                                              "div": 26,
                                                                                              "division": {
                                                                                                "value": "Vichada"
                                                                                              },
                                                                                              "division_exposure": {
                                                                                                "value": "Vichada"
                                                                                              },
                                                                                              "gisaid_epi_isl": {
                                                                                                "value": "EPI_ISL_956284"
                                                                                              },
                                                                                              "host": {
                                                                                                "value": "Human"
                                                                                              },
                                                                                              "custom_location": {
                                                                                                "confidence": {
                                                                                                  "South America": 1.0
                                                                                                },
                                                                                                "entropy": -1.000088900581841e-12,
                                                                                                "value": "South America"
                                                                                              },
                                                                                              "num_date": {
                                                                                                "confidence": [
                                                                                                  2021.0479452054794,
                                                                                                  2021.0479452054794
                                                                                                ],
                                                                                                "value": 2021.0479452054794
                                                                                              },
                                                                                              "originating_lab": {
                                                                                                "value": "Instituto Nacional de Salud- Direcci\u00f3n de Redes de Laboratorios de Salud P\u00fablica"
                                                                                              },
                                                                                              "pangolin_lineage": {
                                                                                                "value": "B.1.1.130"
                                                                                              },
                                                                                              "recency": {
                                                                                                "value": "One month ago"
                                                                                              },
                                                                                              "region": {
                                                                                                "value": "South America"
                                                                                              },
                                                                                              "region_exposure": {
                                                                                                "value": "South America"
                                                                                              },

                                                                                              "subclade_membership": {
                                                                                                "value": "20B"
                                                                                              },
                                                                                              "submitting_lab": {
                                                                                                "value": "Instituto Nacional de Salud- Direcci\u00f3n de Investigaci\u00f3n en Salud P\u00fablica"
                                                                                              },
                                                                                              "url": "https://www.gisaid.org"
                                                                                            }
                                                                                          },
                                                                                          {
                                                                                            "branch_attrs": {
                                                                                              "mutations": {}
                                                                                            },
                                                                                            "name": "Colombia/VID-INS-VG-628/2021",
                                                                                            "node_attrs": {

                                                                                              "author": {
                                                                                                "author": "Katherine Laiton-Donato et al",
                                                                                                "value": "Katherine Laiton-Donato et al B"
                                                                                              },
                                                                                              "clade_membership": {
                                                                                                "value": "20B"
                                                                                              },
                                                                                              "country": {
                                                                                                "value": "Colombia"
                                                                                              },
                                                                                              "div": 26,
                                                                                              "division": {
                                                                                                "value": "Vichada"
                                                                                              },
                                                                                              "division_exposure": {
                                                                                                "value": "Vichada"
                                                                                              },
                                                                                              "gisaid_epi_isl": {
                                                                                                "value": "EPI_ISL_956285"
                                                                                              },
                                                                                              "host": {
                                                                                                "value": "Human"
                                                                                              },
                                                                                              "custom_location": {
                                                                                                "confidence": {
                                                                                                  "South America": 1.0
                                                                                                },
                                                                                                "entropy": -1.000088900581841e-12,
                                                                                                "value": "South America"
                                                                                              },
                                                                                              "num_date": {
                                                                                                "confidence": [
                                                                                                  2021.0479452054794,
                                                                                                  2021.0479452054794
                                                                                                ],
                                                                                                "value": 2021.0479452054794
                                                                                              },
                                                                                              "originating_lab": {
                                                                                                "value": "Instituto Nacional de Salud- Direcci\u00f3n de Redes de Laboratorios de Salud P\u00fablica"
                                                                                              },
                                                                                              "pangolin_lineage": {
                                                                                                "value": "B.1.1.130"
                                                                                              },
                                                                                              "recency": {
                                                                                                "value": "One month ago"
                                                                                              },
                                                                                              "region": {
                                                                                                "value": "South America"
                                                                                              },
                                                                                              "region_exposure": {
                                                                                                "value": "South America"
                                                                                              },

                                                                                              "subclade_membership": {
                                                                                                "value": "20B"
                                                                                              },
                                                                                              "submitting_lab": {
                                                                                                "value": "Instituto Nacional de Salud- Direcci\u00f3n de Investigaci\u00f3n en Salud P\u00fablica"
                                                                                              },
                                                                                              "url": "https://www.gisaid.org"
                                                                                            }
                                                                                          }
                                                                                        ],
                                                                                        "name": "NODE_0002487",
                                                                                        "node_attrs": {
                                                                                          "clade_membership": {
                                                                                            "value": "20B"
                                                                                          },
                                                                                          "div": 26,
                                                                                          "custom_location": {
                                                                                            "confidence": {
                                                                                              "Europe": 0.001092116254515082,
                                                                                              "South America": 0.998361481262035
                                                                                            },
                                                                                            "entropy": 0.013920699061756057,
                                                                                            "value": "South America"
                                                                                          },
                                                                                          "num_date": {
                                                                                            "confidence": [
                                                                                              2021.0017440601653,
                                                                                              2021.0479452054794
                                                                                            ],
                                                                                            "value": 2021.0479452054794
                                                                                          },
                                                                                          "subclade_membership": {
                                                                                            "value": "20B"
                                                                                          }
                                                                                        }
                                                                                      },
                                                                                      {
                                                                                        "branch_attrs": {
                                                                                          "mutations": {
                                                                                            "nuc": [
                                                                                              "G16647T"
                                                                                            ]
                                                                                          }
                                                                                        },
                                                                                        "children": [
                                                                                          {
                                                                                            "branch_attrs": {
                                                                                              "labels": {
                                                                                                "aa": "ORF1b: E2274G; ORF7b: E33K"
                                                                                              },
                                                                                              "mutations": {
                                                                                                "ORF1b": [
                                                                                                  "E2274G"
                                                                                                ],
                                                                                                "ORF7b": [
                                                                                                  "E33K"
                                                                                                ],
                                                                                                "nuc": [
                                                                                                  "A20288G",
                                                                                                  "G27852A"
                                                                                                ]
                                                                                              }
                                                                                            },
                                                                                            "children": [
                                                                                              {
                                                                                                "branch_attrs": {
                                                                                                  "labels": {
                                                                                                    "aa": "S: S940F"
                                                                                                  },
                                                                                                  "mutations": {
                                                                                                    "S": [
                                                                                                      "S940F"
                                                                                                    ],
                                                                                                    "nuc": [
                                                                                                      "G613T",
                                                                                                      "G11335T",
                                                                                                      "C24381T"
                                                                                                    ]
                                                                                                  }
                                                                                                },
                                                                                                "name": "Colombia/NSA-INS-VG-108/2020",
                                                                                                "node_attrs": {

                                                                                                  "author": {
                                                                                                    "author": "Katherine Laiton-Donato et al",
                                                                                                    "value": "Katherine Laiton-Donato et al B"
                                                                                                  },
                                                                                                  "clade_membership": {
                                                                                                    "value": "20B"
                                                                                                  },
                                                                                                  "country": {
                                                                                                    "value": "Colombia"
                                                                                                  },
                                                                                                  "div": 23,
                                                                                                  "division": {
                                                                                                    "value": "Norte de Santander"
                                                                                                  },
                                                                                                  "division_exposure": {
                                                                                                    "value": "Norte de Santander"
                                                                                                  },
                                                                                                  "gisaid_epi_isl": {
                                                                                                    "value": "EPI_ISL_794656"
                                                                                                  },
                                                                                                  "host": {
                                                                                                    "value": "Human"
                                                                                                  },
                                                                                                  "custom_location": {
                                                                                                    "confidence": {
                                                                                                      "South America": 1.0
                                                                                                    },
                                                                                                    "entropy": -1.000088900581841e-12,
                                                                                                    "value": "South America"
                                                                                                  },
                                                                                                  "num_date": {
                                                                                                    "confidence": [
                                                                                                      2020.9986338797814,
                                                                                                      2020.9986338797814
                                                                                                    ],
                                                                                                    "value": 2020.9986338797814
                                                                                                  },
                                                                                                  "originating_lab": {
                                                                                                    "value": "UNIDAD HEMATOLOGICA ESPECIALIZADA"
                                                                                                  },
                                                                                                  "pangolin_lineage": {
                                                                                                    "value": "B.1.1.29"
                                                                                                  },
                                                                                                  "recency": {
                                                                                                    "value": "Older"
                                                                                                  },
                                                                                                  "region": {
                                                                                                    "value": "South America"
                                                                                                  },
                                                                                                  "region_exposure": {
                                                                                                    "value": "South America"
                                                                                                  },

                                                                                                  "subclade_membership": {
                                                                                                    "value": "20B"
                                                                                                  },
                                                                                                  "submitting_lab": {
                                                                                                    "value": "Instituto Nacional de Salud - Direcci\u00f3n de Investigaci\u00f3n en Salud P\u00fablica"
                                                                                                  },
                                                                                                  "url": "https://www.gisaid.org"
                                                                                                }
                                                                                              },
                                                                                              {
                                                                                                "branch_attrs": {
                                                                                                  "labels": {
                                                                                                    "aa": "ORF1a: S166G, S391F, T1678A; ORF1b: K82R, K2557R; ORF7b: E3*"
                                                                                                  },
                                                                                                  "mutations": {
                                                                                                    "ORF1a": [
                                                                                                      "S166G",
                                                                                                      "S391F",
                                                                                                      "T1678A"
                                                                                                    ],
                                                                                                    "ORF1b": [
                                                                                                      "K82R",
                                                                                                      "K2557R"
                                                                                                    ],
                                                                                                    "ORF7b": [
                                                                                                      "E3*"
                                                                                                    ],
                                                                                                    "nuc": [
                                                                                                      "A761G",
                                                                                                      "C1437T",
                                                                                                      "A5297G",
                                                                                                      "G10870T",
                                                                                                      "C11824T",
                                                                                                      "A13712G",
                                                                                                      "A21137G",
                                                                                                      "G27762T"
                                                                                                    ]
                                                                                                  }
                                                                                                },
                                                                                                "name": "Colombia/DC-INS-VG-457/2021",
                                                                                                "node_attrs": {

                                                                                                  "author": {
                                                                                                    "author": "Katherine Laiton-Donato et al",
                                                                                                    "value": "Katherine Laiton-Donato et al B"
                                                                                                  },
                                                                                                  "clade_membership": {
                                                                                                    "value": "20B"
                                                                                                  },
                                                                                                  "country": {
                                                                                                    "value": "Colombia"
                                                                                                  },
                                                                                                  "div": 28,
                                                                                                  "division": {
                                                                                                    "value": "Bogota"
                                                                                                  },
                                                                                                  "division_exposure": {
                                                                                                    "value": "Bogota"
                                                                                                  },
                                                                                                  "gisaid_epi_isl": {
                                                                                                    "value": "EPI_ISL_956305"
                                                                                                  },
                                                                                                  "host": {
                                                                                                    "value": "Human"
                                                                                                  },
                                                                                                  "custom_location": {
                                                                                                    "confidence": {
                                                                                                      "South America": 1.0
                                                                                                    },
                                                                                                    "entropy": -1.000088900581841e-12,
                                                                                                    "value": "South America"
                                                                                                  },
                                                                                                  "num_date": {
                                                                                                    "confidence": [
                                                                                                      2021.0260273972603,
                                                                                                      2021.0260273972603
                                                                                                    ],
                                                                                                    "value": 2021.0260273972603
                                                                                                  },
                                                                                                  "originating_lab": {
                                                                                                    "value": "ESE INSTITUTO NACIONAL DE CANCEROLOGIA"
                                                                                                  },
                                                                                                  "pangolin_lineage": {
                                                                                                    "value": "B.1.1.28"
                                                                                                  },
                                                                                                  "recency": {
                                                                                                    "value": "One month ago"
                                                                                                  },
                                                                                                  "region": {
                                                                                                    "value": "South America"
                                                                                                  },
                                                                                                  "region_exposure": {
                                                                                                    "value": "South America"
                                                                                                  },

                                                                                                  "subclade_membership": {
                                                                                                    "value": "20B"
                                                                                                  },
                                                                                                  "submitting_lab": {
                                                                                                    "value": "Instituto Nacional de Salud- Direcci\u00f3n de Investigaci\u00f3n en Salud P\u00fablica"
                                                                                                  },
                                                                                                  "url": "https://www.gisaid.org"
                                                                                                }
                                                                                              }
                                                                                            ],
                                                                                            "name": "NODE_0002498",
                                                                                            "node_attrs": {
                                                                                              "clade_membership": {
                                                                                                "value": "20B"
                                                                                              },
                                                                                              "div": 20,
                                                                                              "custom_location": {
                                                                                                "confidence": {
                                                                                                  "Europe": 0.0012040357648004114,
                                                                                                  "South America": 0.9982071846093805
                                                                                                },
                                                                                                "entropy": 0.01504939387495546,
                                                                                                "value": "South America"
                                                                                              },
                                                                                              "num_date": {
                                                                                                "confidence": [
                                                                                                  2020.7176826897248,
                                                                                                  2020.942516826462
                                                                                                ],
                                                                                                "value": 2020.825883364487
                                                                                              },
                                                                                              "subclade_membership": {
                                                                                                "value": "20B"
                                                                                              }
                                                                                            }
                                                                                          },
                                                                                          {
                                                                                            "branch_attrs": {
                                                                                              "labels": {
                                                                                                "aa": "ORF1a: G4178S; S: R346K"
                                                                                              },
                                                                                              "mutations": {
                                                                                                "ORF1a": [
                                                                                                  "G4178S"
                                                                                                ],
                                                                                                "S": [
                                                                                                  "R346K"
                                                                                                ],
                                                                                                "nuc": [
                                                                                                  "G12797A",
                                                                                                  "G22599A"
                                                                                                ]
                                                                                              }
                                                                                            },
                                                                                            "children": [
                                                                                              {
                                                                                                "branch_attrs": {
                                                                                                  "labels": {
                                                                                                    "aa": "N: Q242R; ORF8: E19Q"
                                                                                                  },
                                                                                                  "mutations": {
                                                                                                    "N": [
                                                                                                      "Q242R"
                                                                                                    ],
                                                                                                    "ORF8": [
                                                                                                      "E19Q"
                                                                                                    ],
                                                                                                    "nuc": [
                                                                                                      "C17676T",
                                                                                                      "G27948C",
                                                                                                      "A28998G",
                                                                                                      "C29545T"
                                                                                                    ]
                                                                                                  }
                                                                                                },
                                                                                                "name": "Peru/LIM-UPCH-0352/2020",
                                                                                                "node_attrs": {

                                                                                                  "author": {
                                                                                                    "author": "Pablo Tsukayama et al",
                                                                                                    "value": "Pablo Tsukayama et al"
                                                                                                  },
                                                                                                  "clade_membership": {
                                                                                                    "value": "20B"
                                                                                                  },
                                                                                                  "country": {
                                                                                                    "value": "Peru"
                                                                                                  },
                                                                                                  "div": 24,
                                                                                                  "division": {
                                                                                                    "value": "Lima"
                                                                                                  },
                                                                                                  "division_exposure": {
                                                                                                    "value": "Lima"
                                                                                                  },
                                                                                                  "gisaid_epi_isl": {
                                                                                                    "value": "EPI_ISL_812505"
                                                                                                  },
                                                                                                  "host": {
                                                                                                    "value": "Human"
                                                                                                  },
                                                                                                  "custom_location": {
                                                                                                    "confidence": {
                                                                                                      "South America": 1.0
                                                                                                    },
                                                                                                    "entropy": -1.000088900581841e-12,
                                                                                                    "value": "South America"
                                                                                                  },
                                                                                                  "num_date": {
                                                                                                    "confidence": [
                                                                                                      2020.9494535519125,
                                                                                                      2020.9494535519125
                                                                                                    ],
                                                                                                    "value": 2020.9494535519125
                                                                                                  },
                                                                                                  "originating_lab": {
                                                                                                    "value": "Laboratorio de Referencia Nacional de Virus Respiratorios, Instituto Nacional de Salud Peru"
                                                                                                  },
                                                                                                  "pangolin_lineage": {
                                                                                                    "value": "B.1.1.29"
                                                                                                  },
                                                                                                  "recency": {
                                                                                                    "value": "Older"
                                                                                                  },
                                                                                                  "region": {
                                                                                                    "value": "South America"
                                                                                                  },
                                                                                                  "region_exposure": {
                                                                                                    "value": "South America"
                                                                                                  },

                                                                                                  "subclade_membership": {
                                                                                                    "value": "20B"
                                                                                                  },
                                                                                                  "submitting_lab": {
                                                                                                    "value": "Laboratorio de Gen\u00f3mica Microbiana, Universidad Peruana Cayetano Heredia"
                                                                                                  },
                                                                                                  "url": "https://www.gisaid.org"
                                                                                                }
                                                                                              },
                                                                                              {
                                                                                                "branch_attrs": {
                                                                                                  "labels": {
                                                                                                    "aa": "N: T198I"
                                                                                                  },
                                                                                                  "mutations": {
                                                                                                    "N": [
                                                                                                      "T198I"
                                                                                                    ],
                                                                                                    "nuc": [
                                                                                                      "A2437G",
                                                                                                      "C28866T"
                                                                                                    ]
                                                                                                  }
                                                                                                },
                                                                                                "children": [
                                                                                                  {
                                                                                                    "branch_attrs": {
                                                                                                      "labels": {
                                                                                                        "aa": "S: A1078S"
                                                                                                      },
                                                                                                      "mutations": {
                                                                                                        "S": [
                                                                                                          "A1078S"
                                                                                                        ],
                                                                                                        "nuc": [
                                                                                                          "G24794T",
                                                                                                          "A28768T"
                                                                                                        ]
                                                                                                      }
                                                                                                    },
                                                                                                    "name": "Peru/LIM-UPCH-0319/2020",
                                                                                                    "node_attrs": {

                                                                                                      "author": {
                                                                                                        "author": "Pablo Tsukayama et al",
                                                                                                        "value": "Pablo Tsukayama et al"
                                                                                                      },
                                                                                                      "clade_membership": {
                                                                                                        "value": "20B"
                                                                                                      },
                                                                                                      "country": {
                                                                                                        "value": "Peru"
                                                                                                      },
                                                                                                      "div": 24,
                                                                                                      "division": {
                                                                                                        "value": "Lima"
                                                                                                      },
                                                                                                      "division_exposure": {
                                                                                                        "value": "Lima"
                                                                                                      },
                                                                                                      "gisaid_epi_isl": {
                                                                                                        "value": "EPI_ISL_812476"
                                                                                                      },
                                                                                                      "host": {
                                                                                                        "value": "Human"
                                                                                                      },
                                                                                                      "custom_location": {
                                                                                                        "confidence": {
                                                                                                          "South America": 1.0
                                                                                                        },
                                                                                                        "entropy": -1.000088900581841e-12,
                                                                                                        "value": "South America"
                                                                                                      },
                                                                                                      "num_date": {
                                                                                                        "confidence": [
                                                                                                          2020.9439890710382,
                                                                                                          2020.9439890710382
                                                                                                        ],
                                                                                                        "value": 2020.9439890710382
                                                                                                      },
                                                                                                      "originating_lab": {
                                                                                                        "value": "Laboratorio de Referencia Nacional de Virus Respiratorios, Instituto Nacional de Salud Peru"
                                                                                                      },
                                                                                                      "pangolin_lineage": {
                                                                                                        "value": "B.1.1.29"
                                                                                                      },
                                                                                                      "recency": {
                                                                                                        "value": "Older"
                                                                                                      },
                                                                                                      "region": {
                                                                                                        "value": "South America"
                                                                                                      },
                                                                                                      "region_exposure": {
                                                                                                        "value": "South America"
                                                                                                      },

                                                                                                      "subclade_membership": {
                                                                                                        "value": "20B"
                                                                                                      },
                                                                                                      "submitting_lab": {
                                                                                                        "value": "Laboratorio de Gen\u00f3mica Microbiana, Universidad Peruana Cayetano Heredia"
                                                                                                      },
                                                                                                      "url": "https://www.gisaid.org"
                                                                                                    }
                                                                                                  },
                                                                                                  {
                                                                                                    "branch_attrs": {
                                                                                                      "mutations": {
                                                                                                        "nuc": [
                                                                                                          "C24904T"
                                                                                                        ]
                                                                                                      }
                                                                                                    },
                                                                                                    "children": [
                                                                                                      {
                                                                                                        "branch_attrs": {
                                                                                                          "labels": {
                                                                                                            "aa": "N: I366T"
                                                                                                          },
                                                                                                          "mutations": {
                                                                                                            "N": [
                                                                                                              "I366T"
                                                                                                            ],
                                                                                                            "nuc": [
                                                                                                              "T29370C"
                                                                                                            ]
                                                                                                          }
                                                                                                        },
                                                                                                        "name": "Peru/LIM-UPCH-0286/2020",
                                                                                                        "node_attrs": {

                                                                                                          "author": {
                                                                                                            "author": "Pablo Tsukayama et al",
                                                                                                            "value": "Pablo Tsukayama et al"
                                                                                                          },
                                                                                                          "clade_membership": {
                                                                                                            "value": "20B"
                                                                                                          },
                                                                                                          "country": {
                                                                                                            "value": "Peru"
                                                                                                          },
                                                                                                          "div": 24,
                                                                                                          "division": {
                                                                                                            "value": "Lima"
                                                                                                          },
                                                                                                          "division_exposure": {
                                                                                                            "value": "Lima"
                                                                                                          },
                                                                                                          "gisaid_epi_isl": {
                                                                                                            "value": "EPI_ISL_812448"
                                                                                                          },
                                                                                                          "host": {
                                                                                                            "value": "Human"
                                                                                                          },
                                                                                                          "custom_location": {
                                                                                                            "confidence": {
                                                                                                              "South America": 1.0
                                                                                                            },
                                                                                                            "entropy": -1.000088900581841e-12,
                                                                                                            "value": "South America"
                                                                                                          },
                                                                                                          "num_date": {
                                                                                                            "confidence": [
                                                                                                              2020.9467213114754,
                                                                                                              2020.9467213114754
                                                                                                            ],
                                                                                                            "value": 2020.9467213114754
                                                                                                          },
                                                                                                          "originating_lab": {
                                                                                                            "value": "Laboratorio de Referencia Nacional de Virus Respiratorios, Instituto Nacional de Salud Peru"
                                                                                                          },
                                                                                                          "pangolin_lineage": {
                                                                                                            "value": "B.1.1.251"
                                                                                                          },
                                                                                                          "recency": {
                                                                                                            "value": "Older"
                                                                                                          },
                                                                                                          "region": {
                                                                                                            "value": "South America"
                                                                                                          },
                                                                                                          "region_exposure": {
                                                                                                            "value": "South America"
                                                                                                          },

                                                                                                          "subclade_membership": {
                                                                                                            "value": "20B"
                                                                                                          },
                                                                                                          "submitting_lab": {
                                                                                                            "value": "Laboratorio de Gen\u00f3mica Microbiana, Universidad Peruana Cayetano Heredia"
                                                                                                          },
                                                                                                          "url": "https://www.gisaid.org"
                                                                                                        }
                                                                                                      },
                                                                                                      {
                                                                                                        "branch_attrs": {
                                                                                                          "mutations": {}
                                                                                                        },
                                                                                                        "name": "Peru/LIM-UPCH-0297/2020",
                                                                                                        "node_attrs": {

                                                                                                          "author": {
                                                                                                            "author": "Pablo Tsukayama et al",
                                                                                                            "value": "Pablo Tsukayama et al"
                                                                                                          },
                                                                                                          "clade_membership": {
                                                                                                            "value": "20B"
                                                                                                          },
                                                                                                          "country": {
                                                                                                            "value": "Peru"
                                                                                                          },
                                                                                                          "div": 23,
                                                                                                          "division": {
                                                                                                            "value": "Lima"
                                                                                                          },
                                                                                                          "division_exposure": {
                                                                                                            "value": "Lima"
                                                                                                          },
                                                                                                          "gisaid_epi_isl": {
                                                                                                            "value": "EPI_ISL_812458"
                                                                                                          },
                                                                                                          "host": {
                                                                                                            "value": "Human"
                                                                                                          },
                                                                                                          "custom_location": {
                                                                                                            "confidence": {
                                                                                                              "South America": 1.0
                                                                                                            },
                                                                                                            "entropy": -1.000088900581841e-12,
                                                                                                            "value": "South America"
                                                                                                          },
                                                                                                          "num_date": {
                                                                                                            "confidence": [
                                                                                                              2020.9439890710382,
                                                                                                              2020.9439890710382
                                                                                                            ],
                                                                                                            "value": 2020.9439890710382
                                                                                                          },
                                                                                                          "originating_lab": {
                                                                                                            "value": "Laboratorio de Referencia Nacional de Virus Respiratorios, Instituto Nacional de Salud Peru"
                                                                                                          },
                                                                                                          "pangolin_lineage": {
                                                                                                            "value": "B.1.1.251"
                                                                                                          },
                                                                                                          "recency": {
                                                                                                            "value": "Older"
                                                                                                          },
                                                                                                          "region": {
                                                                                                            "value": "South America"
                                                                                                          },
                                                                                                          "region_exposure": {
                                                                                                            "value": "South America"
                                                                                                          },

                                                                                                          "subclade_membership": {
                                                                                                            "value": "20B"
                                                                                                          },
                                                                                                          "submitting_lab": {
                                                                                                            "value": "Laboratorio de Gen\u00f3mica Microbiana, Universidad Peruana Cayetano Heredia"
                                                                                                          },
                                                                                                          "url": "https://www.gisaid.org"
                                                                                                        }
                                                                                                      }
                                                                                                    ],
                                                                                                    "name": "NODE_0002501",
                                                                                                    "node_attrs": {
                                                                                                      "clade_membership": {
                                                                                                        "value": "20B"
                                                                                                      },
                                                                                                      "div": 23,
                                                                                                      "custom_location": {
                                                                                                        "confidence": {
                                                                                                          "Europe": 0.0012037722923881893,
                                                                                                          "South America": 0.9982074945619487
                                                                                                        },
                                                                                                        "entropy": 0.015047221136357864,
                                                                                                        "value": "South America"
                                                                                                      },
                                                                                                      "num_date": {
                                                                                                        "confidence": [
                                                                                                          2020.8619438389155,
                                                                                                          2020.9439890710382
                                                                                                        ],
                                                                                                        "value": 2020.935751688092
                                                                                                      },
                                                                                                      "subclade_membership": {
                                                                                                        "value": "20B"
                                                                                                      }
                                                                                                    }
                                                                                                  }
                                                                                                ],
                                                                                                "name": "NODE_0002500",
                                                                                                "node_attrs": {
                                                                                                  "clade_membership": {
                                                                                                    "value": "20B"
                                                                                                  },
                                                                                                  "div": 22,
                                                                                                  "custom_location": {
                                                                                                    "confidence": {
                                                                                                      "Europe": 0.0013182250507229392,
                                                                                                      "South America": 0.9980504975177539
                                                                                                    },
                                                                                                    "entropy": 0.016180556604574178,
                                                                                                    "value": "South America"
                                                                                                  },
                                                                                                  "num_date": {
                                                                                                    "confidence": [
                                                                                                      2020.7758626133063,
                                                                                                      2020.924582204022
                                                                                                    ],
                                                                                                    "value": 2020.8832203153022
                                                                                                  },
                                                                                                  "subclade_membership": {
                                                                                                    "value": "20B"
                                                                                                  }
                                                                                                }
                                                                                              }
                                                                                            ],
                                                                                            "name": "NODE_0002499",
                                                                                            "node_attrs": {
                                                                                              "clade_membership": {
                                                                                                "value": "20B"
                                                                                              },
                                                                                              "div": 20,
                                                                                              "custom_location": {
                                                                                                "confidence": {
                                                                                                  "Europe": 0.0013282214611131631,
                                                                                                  "South America": 0.9980374329338834
                                                                                                },
                                                                                                "entropy": 0.016273224026876074,
                                                                                                "value": "South America"
                                                                                              },
                                                                                              "num_date": {
                                                                                                "confidence": [
                                                                                                  2020.6683075395972,
                                                                                                  2020.902439009044
                                                                                                ],
                                                                                                "value": 2020.8260862415439
                                                                                              },
                                                                                              "subclade_membership": {
                                                                                                "value": "20B"
                                                                                              }
                                                                                            }
                                                                                          }
                                                                                        ],
                                                                                        "name": "NODE_0002497",
                                                                                        "node_attrs": {
                                                                                          "clade_membership": {
                                                                                            "value": "20B"
                                                                                          },
                                                                                          "div": 18,
                                                                                          "custom_location": {
                                                                                            "confidence": {
                                                                                              "Europe": 0.0013214084276541012,
                                                                                              "South America": 0.998046845314694
                                                                                            },
                                                                                            "entropy": 0.016205666487686066,
                                                                                            "value": "South America"
                                                                                          },
                                                                                          "num_date": {
                                                                                            "confidence": [
                                                                                              2020.5262043127402,
                                                                                              2020.8786881335784
                                                                                            ],
                                                                                            "value": 2020.7711505750722
                                                                                          },
                                                                                          "subclade_membership": {
                                                                                            "value": "20B"
                                                                                          }
                                                                                        }
                                                                                      },
                                                                                      {
                                                                                        "branch_attrs": {
                                                                                          "mutations": {}
                                                                                        },
                                                                                        "children": [
                                                                                          {
                                                                                            "branch_attrs": {
                                                                                              "mutations": {}
                                                                                            },
                                                                                            "children": [
                                                                                              {
                                                                                                "branch_attrs": {
                                                                                                  "labels": {
                                                                                                    "aa": "ORF1a: N869S, S911F, V1550F"
                                                                                                  },
                                                                                                  "mutations": {
                                                                                                    "ORF1a": [
                                                                                                      "N869S",
                                                                                                      "S911F",
                                                                                                      "V1550F"
                                                                                                    ],
                                                                                                    "nuc": [
                                                                                                      "C2485T",
                                                                                                      "A2871G",
                                                                                                      "C2997T",
                                                                                                      "G4913T",
                                                                                                      "G16917T"
                                                                                                    ]
                                                                                                  }
                                                                                                },
                                                                                                "children": [
                                                                                                  {
                                                                                                    "branch_attrs": {
                                                                                                      "labels": {
                                                                                                        "aa": "ORF1a: N2714H"
                                                                                                      },
                                                                                                      "mutations": {
                                                                                                        "ORF1a": [
                                                                                                          "N2714H"
                                                                                                        ],
                                                                                                        "nuc": [
                                                                                                          "A8405C",
                                                                                                          "T26298C",
                                                                                                          "G29254T"
                                                                                                        ]
                                                                                                      }
                                                                                                    },
                                                                                                    "name": "Colombia/BOG-INS-VG-262/2021",
                                                                                                    "node_attrs": {
                                                                                                      "author": {
                                                                                                        "author": "Katherine Laiton-Donato et al",
                                                                                                        "value": "Katherine Laiton-Donato et al B"
                                                                                                      },
                                                                                                      "clade_membership": {
                                                                                                        "value": "20B"
                                                                                                      },
                                                                                                      "country": {
                                                                                                        "value": "Colombia"
                                                                                                      },
                                                                                                      "div": 25,
                                                                                                      "division": {
                                                                                                        "value": "Bogota"
                                                                                                      },
                                                                                                      "division_exposure": {
                                                                                                        "value": "Bogota"
                                                                                                      },
                                                                                                      "gisaid_epi_isl": {
                                                                                                        "value": "EPI_ISL_845638"
                                                                                                      },
                                                                                                      "host": {
                                                                                                        "value": "Human"
                                                                                                      },
                                                                                                      "custom_location": {
                                                                                                        "confidence": {
                                                                                                          "South America": 1.0
                                                                                                        },
                                                                                                        "entropy": -1.000088900581841e-12,
                                                                                                        "value": "South America"
                                                                                                      },
                                                                                                      "num_date": {
                                                                                                        "confidence": [
                                                                                                          2021.0260273972603,
                                                                                                          2021.0260273972603
                                                                                                        ],
                                                                                                        "value": 2021.0260273972603
                                                                                                      },
                                                                                                      "originating_lab": {
                                                                                                        "value": "Laboratorio de Salud P\u00fablica - Secretar\u00eda Distrital de Salud"
                                                                                                      },
                                                                                                      "pangolin_lineage": {
                                                                                                        "value": "B.1.1.29"
                                                                                                      },
                                                                                                      "recency": {
                                                                                                        "value": "Older"
                                                                                                      },
                                                                                                      "region": {
                                                                                                        "value": "South America"
                                                                                                      },
                                                                                                      "region_exposure": {
                                                                                                        "value": "South America"
                                                                                                      },
                                                                                                      "subclade_membership": {
                                                                                                        "value": "20B"
                                                                                                      },
                                                                                                      "submitting_lab": {
                                                                                                        "value": "Instituto Nacional de Salud - Direcci\u00f3n de Investigaci\u00f3n en Salud P\u00fablica"
                                                                                                      },
                                                                                                      "url": "https://www.gisaid.org"
                                                                                                    }
                                                                                                  },
                                                                                                  {
                                                                                                    "branch_attrs": {
                                                                                                      "labels": {
                                                                                                        "aa": "E: T9I; ORF1a: L2609F"
                                                                                                      },
                                                                                                      "mutations": {
                                                                                                        "E": [
                                                                                                          "T9I"
                                                                                                        ],
                                                                                                        "ORF1a": [
                                                                                                          "L2609F"
                                                                                                        ],
                                                                                                        "nuc": [
                                                                                                          "C8090T",
                                                                                                          "C26270T"
                                                                                                        ]
                                                                                                      }
                                                                                                    },
                                                                                                    "name": "Aruba/AW-RIVM-12791/2021",
                                                                                                    "node_attrs": {
                                                                                                      "author": {
                                                                                                        "author": "Adam Meijer et al",
                                                                                                        "value": "Adam Meijer et al"
                                                                                                      },
                                                                                                      "clade_membership": {
                                                                                                        "value": "20B"
                                                                                                      },
                                                                                                      "country": {
                                                                                                        "value": "Aruba"
                                                                                                      },
                                                                                                      "div": 24,
                                                                                                      "division": {
                                                                                                        "value": "Aruba"
                                                                                                      },
                                                                                                      "division_exposure": {
                                                                                                        "value": "Aruba"
                                                                                                      },
                                                                                                      "gisaid_epi_isl": {
                                                                                                        "value": "EPI_ISL_1035804"
                                                                                                      },
                                                                                                      "host": {
                                                                                                        "value": "Human"
                                                                                                      },
                                                                                                      "custom_location": {
                                                                                                        "confidence": {
                                                                                                          "South America": 1.0
                                                                                                        },
                                                                                                        "entropy": -1.000088900581841e-12,
                                                                                                        "value": "South America"
                                                                                                      },
                                                                                                      "num_date": {
                                                                                                        "confidence": [
                                                                                                          2021.1054794520549,
                                                                                                          2021.1054794520549
                                                                                                        ],
                                                                                                        "value": 2021.1054794520549
                                                                                                      },
                                                                                                      "originating_lab": {
                                                                                                        "value": "Dutch COVID-19 response team"
                                                                                                      },
                                                                                                      "pangolin_lineage": {
                                                                                                        "value": "B.1.1.29"
                                                                                                      },
                                                                                                      "recency": {
                                                                                                        "value": "One week ago"
                                                                                                      },
                                                                                                      "region": {
                                                                                                        "value": "South America"
                                                                                                      },
                                                                                                      "region_exposure": {
                                                                                                        "value": "South America"
                                                                                                      },
                                                                                                      "subclade_membership": {
                                                                                                        "value": "20B"
                                                                                                      },
                                                                                                      "submitting_lab": {
                                                                                                        "value": "National Institute for Public Health and the Environment (RIVM)"
                                                                                                      },
                                                                                                      "url": "https://www.gisaid.org"
                                                                                                    }
                                                                                                  }
                                                                                                ],
                                                                                                "name": "NODE_0002490",
                                                                                                "node_attrs": {
                                                                                                  "clade_membership": {
                                                                                                    "value": "20B"
                                                                                                  },
                                                                                                  "div": 22,
                                                                                                  "custom_location": {
                                                                                                    "confidence": {
                                                                                                      "Europe": 0.0012145211213764157,
                                                                                                      "South America": 0.9981934336724952
                                                                                                    },
                                                                                                    "entropy": 0.015148184472746285,
                                                                                                    "value": "South America"
                                                                                                  },
                                                                                                  "num_date": {
                                                                                                    "confidence": [
                                                                                                      2020.8290156819753,
                                                                                                      2021.0016862941898
                                                                                                    ],
                                                                                                    "value": 2020.9724103087246
                                                                                                  },
                                                                                                  "subclade_membership": {
                                                                                                    "value": "20B"
                                                                                                  }
                                                                                                }
                                                                                              },
                                                                                              {
                                                                                                "branch_attrs": {
                                                                                                  "mutations": {}
                                                                                                },
                                                                                                "children": [
                                                                                                  {
                                                                                                    "branch_attrs": {
                                                                                                      "mutations": {
                                                                                                        "nuc": [
                                                                                                          "T5752C",
                                                                                                          "C21691T"
                                                                                                        ]
                                                                                                      }
                                                                                                    },
                                                                                                    "name": "Peru/LIM-UPCH-0323/2020",
                                                                                                    "node_attrs": {

                                                                                                      "author": {
                                                                                                        "author": "Pablo Tsukayama et al",
                                                                                                        "value": "Pablo Tsukayama et al"
                                                                                                      },
                                                                                                      "clade_membership": {
                                                                                                        "value": "20B"
                                                                                                      },
                                                                                                      "country": {
                                                                                                        "value": "Peru"
                                                                                                      },
                                                                                                      "div": 19,
                                                                                                      "division": {
                                                                                                        "value": "Lima"
                                                                                                      },
                                                                                                      "division_exposure": {
                                                                                                        "value": "Lima"
                                                                                                      },
                                                                                                      "gisaid_epi_isl": {
                                                                                                        "value": "EPI_ISL_812479"
                                                                                                      },
                                                                                                      "host": {
                                                                                                        "value": "Human"
                                                                                                      },
                                                                                                      "custom_location": {
                                                                                                        "confidence": {
                                                                                                          "South America": 1.0
                                                                                                        },
                                                                                                        "entropy": -1.000088900581841e-12,
                                                                                                        "value": "South America"
                                                                                                      },
                                                                                                      "num_date": {
                                                                                                        "confidence": [
                                                                                                          2020.941256830601,
                                                                                                          2020.941256830601
                                                                                                        ],
                                                                                                        "value": 2020.941256830601
                                                                                                      },
                                                                                                      "originating_lab": {
                                                                                                        "value": "Laboratorio de Referencia Nacional de Virus Respiratorios, Instituto Nacional de Salud Peru"
                                                                                                      },
                                                                                                      "pangolin_lineage": {
                                                                                                        "value": "B.1.1.29"
                                                                                                      },
                                                                                                      "recency": {
                                                                                                        "value": "Older"
                                                                                                      },
                                                                                                      "region": {
                                                                                                        "value": "South America"
                                                                                                      },
                                                                                                      "region_exposure": {
                                                                                                        "value": "South America"
                                                                                                      },

                                                                                                      "subclade_membership": {
                                                                                                        "value": "20B"
                                                                                                      },
                                                                                                      "submitting_lab": {
                                                                                                        "value": "Laboratorio de Gen\u00f3mica Microbiana, Universidad Peruana Cayetano Heredia"
                                                                                                      },
                                                                                                      "url": "https://www.gisaid.org"
                                                                                                    }
                                                                                                  },
                                                                                                  {
                                                                                                    "branch_attrs": {
                                                                                                      "labels": {
                                                                                                        "aa": "ORF1a: K3353R, P3371L; S: V289I"
                                                                                                      },
                                                                                                      "mutations": {
                                                                                                        "ORF1a": [
                                                                                                          "K3353R",
                                                                                                          "P3371L"
                                                                                                        ],
                                                                                                        "S": [
                                                                                                          "V289I"
                                                                                                        ],
                                                                                                        "nuc": [
                                                                                                          "A10323G",
                                                                                                          "C10377T",
                                                                                                          "G22427A",
                                                                                                          "G27561T"
                                                                                                        ]
                                                                                                      }
                                                                                                    },
                                                                                                    "children": [
                                                                                                      {
                                                                                                        "branch_attrs": {
                                                                                                          "mutations": {
                                                                                                            "nuc": [
                                                                                                              "C13115T",
                                                                                                              "C24904T"
                                                                                                            ]
                                                                                                          }
                                                                                                        },
                                                                                                        "name": "Colombia/DC-INS-VG-71/2020",
                                                                                                        "node_attrs": {

                                                                                                          "author": {
                                                                                                            "author": "Katherine Laiton-Donato et al",
                                                                                                            "value": "Katherine Laiton-Donato et al B"
                                                                                                          },
                                                                                                          "clade_membership": {
                                                                                                            "value": "20B"
                                                                                                          },
                                                                                                          "country": {
                                                                                                            "value": "Colombia"
                                                                                                          },
                                                                                                          "div": 23,
                                                                                                          "division": {
                                                                                                            "value": "Bogota"
                                                                                                          },
                                                                                                          "division_exposure": {
                                                                                                            "value": "Bogota"
                                                                                                          },
                                                                                                          "gisaid_epi_isl": {
                                                                                                            "value": "EPI_ISL_794661"
                                                                                                          },
                                                                                                          "host": {
                                                                                                            "value": "Human"
                                                                                                          },
                                                                                                          "custom_location": {
                                                                                                            "confidence": {
                                                                                                              "South America": 1.0
                                                                                                            },
                                                                                                            "entropy": -1.000088900581841e-12,
                                                                                                            "value": "South America"
                                                                                                          },
                                                                                                          "num_date": {
                                                                                                            "confidence": [
                                                                                                              2020.99043715847,
                                                                                                              2020.99043715847
                                                                                                            ],
                                                                                                            "value": 2020.99043715847
                                                                                                          },
                                                                                                          "originating_lab": {
                                                                                                            "value": "DRECCION DE SANIDAD POLICIA NACIONAL"
                                                                                                          },
                                                                                                          "pangolin_lineage": {
                                                                                                            "value": "B.1.1.251"
                                                                                                          },
                                                                                                          "recency": {
                                                                                                            "value": "Older"
                                                                                                          },
                                                                                                          "region": {
                                                                                                            "value": "South America"
                                                                                                          },
                                                                                                          "region_exposure": {
                                                                                                            "value": "South America"
                                                                                                          },

                                                                                                          "subclade_membership": {
                                                                                                            "value": "20B"
                                                                                                          },
                                                                                                          "submitting_lab": {
                                                                                                            "value": "Instituto Nacional de Salud - Direcci\u00f3n de Investigaci\u00f3n en Salud P\u00fablica"
                                                                                                          },
                                                                                                          "url": "https://www.gisaid.org"
                                                                                                        }
                                                                                                      },
                                                                                                      {
                                                                                                        "branch_attrs": {
                                                                                                          "mutations": {
                                                                                                            "nuc": [
                                                                                                              "G940A"
                                                                                                            ]
                                                                                                          }
                                                                                                        },
                                                                                                        "name": "Peru/LIM-UPCH-0328/2020",
                                                                                                        "node_attrs": {

                                                                                                          "author": {
                                                                                                            "author": "Pablo Tsukayama et al",
                                                                                                            "value": "Pablo Tsukayama et al"
                                                                                                          },
                                                                                                          "clade_membership": {
                                                                                                            "value": "20B"
                                                                                                          },
                                                                                                          "country": {
                                                                                                            "value": "Peru"
                                                                                                          },
                                                                                                          "div": 22,
                                                                                                          "division": {
                                                                                                            "value": "Lima"
                                                                                                          },
                                                                                                          "division_exposure": {
                                                                                                            "value": "Lima"
                                                                                                          },
                                                                                                          "gisaid_epi_isl": {
                                                                                                            "value": "EPI_ISL_812484"
                                                                                                          },
                                                                                                          "host": {
                                                                                                            "value": "Human"
                                                                                                          },
                                                                                                          "custom_location": {
                                                                                                            "confidence": {
                                                                                                              "South America": 1.0
                                                                                                            },
                                                                                                            "entropy": -1.000088900581841e-12,
                                                                                                            "value": "South America"
                                                                                                          },
                                                                                                          "num_date": {
                                                                                                            "confidence": [
                                                                                                              2020.9439890710382,
                                                                                                              2020.9439890710382
                                                                                                            ],
                                                                                                            "value": 2020.9439890710382
                                                                                                          },
                                                                                                          "originating_lab": {
                                                                                                            "value": "Laboratorio de Referencia Nacional de Virus Respiratorios, Instituto Nacional de Salud Peru"
                                                                                                          },
                                                                                                          "pangolin_lineage": {
                                                                                                            "value": "B.1.1.29"
                                                                                                          },
                                                                                                          "recency": {
                                                                                                            "value": "Older"
                                                                                                          },
                                                                                                          "region": {
                                                                                                            "value": "South America"
                                                                                                          },
                                                                                                          "region_exposure": {
                                                                                                            "value": "South America"
                                                                                                          },

                                                                                                          "subclade_membership": {
                                                                                                            "value": "20B"
                                                                                                          },
                                                                                                          "submitting_lab": {
                                                                                                            "value": "Laboratorio de Gen\u00f3mica Microbiana, Universidad Peruana Cayetano Heredia"
                                                                                                          },
                                                                                                          "url": "https://www.gisaid.org"
                                                                                                        }
                                                                                                      }
                                                                                                    ],
                                                                                                    "name": "NODE_0002486",
                                                                                                    "node_attrs": {
                                                                                                      "clade_membership": {
                                                                                                        "value": "20B"
                                                                                                      },
                                                                                                      "div": 21,
                                                                                                      "custom_location": {
                                                                                                        "confidence": {
                                                                                                          "Europe": 0.0012046845891636726,
                                                                                                          "South America": 0.998206332308682
                                                                                                        },
                                                                                                        "entropy": 0.015055519865286906,
                                                                                                        "value": "South America"
                                                                                                      },
                                                                                                      "num_date": {
                                                                                                        "confidence": [
                                                                                                          2020.8382049758159,
                                                                                                          2020.9439890710382
                                                                                                        ],
                                                                                                        "value": 2020.9275433578593
                                                                                                      },
                                                                                                      "subclade_membership": {
                                                                                                        "value": "20B"
                                                                                                      }
                                                                                                    }
                                                                                                  }
                                                                                                ],
                                                                                                "name": "NODE_0002983",
                                                                                                "node_attrs": {
                                                                                                  "clade_membership": {
                                                                                                    "value": "20B"
                                                                                                  },
                                                                                                  "div": 17,
                                                                                                  "custom_location": {
                                                                                                    "confidence": {
                                                                                                      "Europe": 0.0013289803104103617,
                                                                                                      "South America": 0.9980364545962874
                                                                                                    },
                                                                                                    "entropy": 0.016280134866701566,
                                                                                                    "value": "South America"
                                                                                                  },
                                                                                                  "num_date": {
                                                                                                    "confidence": [
                                                                                                      2020.4992644731574,
                                                                                                      2020.8647865382234
                                                                                                    ],
                                                                                                    "value": 2020.8234218386283
                                                                                                  },
                                                                                                  "subclade_membership": {
                                                                                                    "value": "20B"
                                                                                                  }
                                                                                                }
                                                                                              }
                                                                                            ],
                                                                                            "name": "NODE_0002980",
                                                                                            "node_attrs": {
                                                                                              "clade_membership": {
                                                                                                "value": "20B"
                                                                                              },
                                                                                              "div": 17,
                                                                                              "custom_location": {
                                                                                                "confidence": {
                                                                                                  "Europe": 0.0014440216223289971,
                                                                                                  "South America": 0.9978789928708285
                                                                                                },
                                                                                                "entropy": 0.017402203665670413,
                                                                                                "value": "South America"
                                                                                              },
                                                                                              "num_date": {
                                                                                                "confidence": [
                                                                                                  2020.4681864080692,
                                                                                                  2020.8644214111143
                                                                                                ],
                                                                                                "value": 2020.7794628153144
                                                                                              },
                                                                                              "subclade_membership": {
                                                                                                "value": "20B"
                                                                                              }
                                                                                            }
                                                                                          },
                                                                                          {
                                                                                            "branch_attrs": {
                                                                                              "labels": {
                                                                                                "aa": "ORF1a: A2033T"
                                                                                              },
                                                                                              "mutations": {
                                                                                                "ORF1a": [
                                                                                                  "A2033T"
                                                                                                ],
                                                                                                "nuc": [
                                                                                                  "G6362A"
                                                                                                ]
                                                                                              }
                                                                                            },
                                                                                            "children": [
                                                                                              {
                                                                                                "branch_attrs": {
                                                                                                  "labels": {
                                                                                                    "aa": "ORF3a: L83F"
                                                                                                  },
                                                                                                  "mutations": {
                                                                                                    "ORF3a": [
                                                                                                      "L83F"
                                                                                                    ],
                                                                                                    "nuc": [
                                                                                                      "G25641T"
                                                                                                    ]
                                                                                                  }
                                                                                                },
                                                                                                "name": "Colombia/DC-INS-4909/2020",
                                                                                                "node_attrs": {

                                                                                                  "author": {
                                                                                                    "author": "Katherine Laiton-Donato et al",
                                                                                                    "value": "Katherine Laiton-Donato et al B"
                                                                                                  },
                                                                                                  "clade_membership": {
                                                                                                    "value": "20B"
                                                                                                  },
                                                                                                  "country": {
                                                                                                    "value": "Colombia"
                                                                                                  },
                                                                                                  "div": 19,
                                                                                                  "division": {
                                                                                                    "value": "Bogota"
                                                                                                  },
                                                                                                  "division_exposure": {
                                                                                                    "value": "Bogota"
                                                                                                  },
                                                                                                  "gisaid_epi_isl": {
                                                                                                    "value": "EPI_ISL_791086"
                                                                                                  },
                                                                                                  "host": {
                                                                                                    "value": "Human"
                                                                                                  },
                                                                                                  "custom_location": {
                                                                                                    "confidence": {
                                                                                                      "South America": 1.0
                                                                                                    },
                                                                                                    "entropy": -1.000088900581841e-12,
                                                                                                    "value": "South America"
                                                                                                  },
                                                                                                  "num_date": {
                                                                                                    "confidence": [
                                                                                                      2020.97131147541,
                                                                                                      2020.97131147541
                                                                                                    ],
                                                                                                    "value": 2020.97131147541
                                                                                                  },
                                                                                                  "originating_lab": {
                                                                                                    "value": "Instituto Nacional de Salud - Unidad de Secuenciaci\u00f3n y An\u00e1lisis Gen\u00f3mico"
                                                                                                  },
                                                                                                  "pangolin_lineage": {
                                                                                                    "value": "B.1.1.29"
                                                                                                  },
                                                                                                  "recency": {
                                                                                                    "value": "Older"
                                                                                                  },
                                                                                                  "region": {
                                                                                                    "value": "South America"
                                                                                                  },
                                                                                                  "region_exposure": {
                                                                                                    "value": "South America"
                                                                                                  },

                                                                                                  "subclade_membership": {
                                                                                                    "value": "20B"
                                                                                                  },
                                                                                                  "submitting_lab": {
                                                                                                    "value": "Instituto Nacional de Salud - Direcci\u00f3n de Investigaci\u00f3n en Salud P\u00fablica"
                                                                                                  },
                                                                                                  "url": "https://www.gisaid.org"
                                                                                                }
                                                                                              },
                                                                                              {
                                                                                                "branch_attrs": {
                                                                                                  "labels": {
                                                                                                    "aa": "ORF1a: S1905F, G3617V; ORF1b: K2557R; ORF3a: V77F; ORF8: Q91L; S: V622F"
                                                                                                  },
                                                                                                  "mutations": {
                                                                                                    "ORF1a": [
                                                                                                      "S1905F",
                                                                                                      "G3617V"
                                                                                                    ],
                                                                                                    "ORF1b": [
                                                                                                      "K2557R"
                                                                                                    ],
                                                                                                    "ORF3a": [
                                                                                                      "V77F"
                                                                                                    ],
                                                                                                    "ORF8": [
                                                                                                      "Q91L"
                                                                                                    ],
                                                                                                    "S": [
                                                                                                      "V622F"
                                                                                                    ],
                                                                                                    "nuc": [
                                                                                                      "C5979T",
                                                                                                      "G11115T",
                                                                                                      "C12439T",
                                                                                                      "C12473T",
                                                                                                      "A21137G",
                                                                                                      "G23426T",
                                                                                                      "T23956C",
                                                                                                      "G25621T",
                                                                                                      "A28165T",
                                                                                                      "C29659T"
                                                                                                    ]
                                                                                                  }
                                                                                                },
                                                                                                "name": "Colombia/ANT-CWOHC-VG-SEC00011K/2021",
                                                                                                "node_attrs": {

                                                                                                  "author": {
                                                                                                    "author": "Andres F. Cardona-Rios et al",
                                                                                                    "value": "Andres F. Cardona-Rios et al"
                                                                                                  },
                                                                                                  "clade_membership": {
                                                                                                    "value": "20B"
                                                                                                  },
                                                                                                  "country": {
                                                                                                    "value": "Colombia"
                                                                                                  },
                                                                                                  "div": 28,
                                                                                                  "division": {
                                                                                                    "value": "Antioquia"
                                                                                                  },
                                                                                                  "division_exposure": {
                                                                                                    "value": "Antioquia"
                                                                                                  },
                                                                                                  "gisaid_epi_isl": {
                                                                                                    "value": "EPI_ISL_1091779"
                                                                                                  },
                                                                                                  "host": {
                                                                                                    "value": "Human"
                                                                                                  },
                                                                                                  "custom_location": {
                                                                                                    "confidence": {
                                                                                                      "South America": 1.0
                                                                                                    },
                                                                                                    "entropy": -1.000088900581841e-12,
                                                                                                    "value": "South America"
                                                                                                  },
                                                                                                  "num_date": {
                                                                                                    "confidence": [
                                                                                                      2021.017808219178,
                                                                                                      2021.017808219178
                                                                                                    ],
                                                                                                    "value": 2021.017808219178
                                                                                                  },
                                                                                                  "originating_lab": {
                                                                                                    "value": "ICMT"
                                                                                                  },
                                                                                                  "pangolin_lineage": {
                                                                                                    "value": "B.1.1.29"
                                                                                                  },
                                                                                                  "recency": {
                                                                                                    "value": "3-7 days ago"
                                                                                                  },
                                                                                                  "region": {
                                                                                                    "value": "South America"
                                                                                                  },
                                                                                                  "region_exposure": {
                                                                                                    "value": "South America"
                                                                                                  },

                                                                                                  "subclade_membership": {
                                                                                                    "value": "20B"
                                                                                                  },
                                                                                                  "submitting_lab": {
                                                                                                    "value": "Universidad Nacional de Colombia - Laboratorio Gen\u00f3mico One Health"
                                                                                                  },
                                                                                                  "url": "https://www.gisaid.org"
                                                                                                }
                                                                                              },
                                                                                              {
                                                                                                "branch_attrs": {
                                                                                                  "labels": {
                                                                                                    "aa": "S: A879S"
                                                                                                  },
                                                                                                  "mutations": {
                                                                                                    "S": [
                                                                                                      "A879S"
                                                                                                    ],
                                                                                                    "nuc": [
                                                                                                      "G24197T"
                                                                                                    ]
                                                                                                  }
                                                                                                },
                                                                                                "children": [
                                                                                                  {
                                                                                                    "branch_attrs": {
                                                                                                      "mutations": {
                                                                                                        "nuc": [
                                                                                                          "C6541T"
                                                                                                        ]
                                                                                                      }
                                                                                                    },
                                                                                                    "children": [
                                                                                                      {
                                                                                                        "branch_attrs": {
                                                                                                          "labels": {
                                                                                                            "aa": "ORF3a: D174G"
                                                                                                          },
                                                                                                          "mutations": {
                                                                                                            "ORF3a": [
                                                                                                              "D174G"
                                                                                                            ],
                                                                                                            "nuc": [
                                                                                                              "A25913G"
                                                                                                            ]
                                                                                                          }
                                                                                                        },
                                                                                                        "name": "Peru/LIM-UPCH-0279/2020",
                                                                                                        "node_attrs": {

                                                                                                          "author": {
                                                                                                            "author": "Pablo Tsukayama et al",
                                                                                                            "value": "Pablo Tsukayama et al"
                                                                                                          },
                                                                                                          "clade_membership": {
                                                                                                            "value": "20B"
                                                                                                          },
                                                                                                          "country": {
                                                                                                            "value": "Peru"
                                                                                                          },
                                                                                                          "div": 21,
                                                                                                          "division": {
                                                                                                            "value": "Lima"
                                                                                                          },
                                                                                                          "division_exposure": {
                                                                                                            "value": "Lima"
                                                                                                          },
                                                                                                          "gisaid_epi_isl": {
                                                                                                            "value": "EPI_ISL_812443"
                                                                                                          },
                                                                                                          "host": {
                                                                                                            "value": "Human"
                                                                                                          },
                                                                                                          "custom_location": {
                                                                                                            "confidence": {
                                                                                                              "South America": 0.9999999999999999
                                                                                                            },
                                                                                                            "entropy": -9.99866855976916e-13,
                                                                                                            "value": "South America"
                                                                                                          },
                                                                                                          "num_date": {
                                                                                                            "confidence": [
                                                                                                              2020.9467213114754,
                                                                                                              2020.9467213114754
                                                                                                            ],
                                                                                                            "value": 2020.9467213114754
                                                                                                          },
                                                                                                          "originating_lab": {
                                                                                                            "value": "Laboratorio de Referencia Nacional de Virus Respiratorios, Instituto Nacional de Salud Peru"
                                                                                                          },
                                                                                                          "pangolin_lineage": {
                                                                                                            "value": "B.1.1.155"
                                                                                                          },
                                                                                                          "recency": {
                                                                                                            "value": "Older"
                                                                                                          },
                                                                                                          "region": {
                                                                                                            "value": "South America"
                                                                                                          },
                                                                                                          "region_exposure": {
                                                                                                            "value": "South America"
                                                                                                          },

                                                                                                          "subclade_membership": {
                                                                                                            "value": "20B"
                                                                                                          },
                                                                                                          "submitting_lab": {
                                                                                                            "value": "Laboratorio de Gen\u00f3mica Microbiana, Universidad Peruana Cayetano Heredia"
                                                                                                          },
                                                                                                          "url": "https://www.gisaid.org"
                                                                                                        }
                                                                                                      },
                                                                                                      {
                                                                                                        "branch_attrs": {
                                                                                                          "mutations": {}
                                                                                                        },
                                                                                                        "name": "Peru/LIM-UPCH-0280/2020",
                                                                                                        "node_attrs": {

                                                                                                          "author": {
                                                                                                            "author": "Pablo Tsukayama et al",
                                                                                                            "value": "Pablo Tsukayama et al"
                                                                                                          },
                                                                                                          "clade_membership": {
                                                                                                            "value": "20B"
                                                                                                          },
                                                                                                          "country": {
                                                                                                            "value": "Peru"
                                                                                                          },
                                                                                                          "div": 20,
                                                                                                          "division": {
                                                                                                            "value": "Lima"
                                                                                                          },
                                                                                                          "division_exposure": {
                                                                                                            "value": "Lima"
                                                                                                          },
```
