## Supplementary Data 2 for "Emergence of the novel SARS-CoV-2 lineage P.4.1 and massive spread of P.2 in South Brazil": ncov_CVL_RS_South_America_14Abr2021.json (part 41 of 64)

```
                                                                                                          "gisaid_epi_isl": {
                                                                                                            "value": "EPI_ISL_812444"
                                                                                                          },
                                                                                                          "host": {
                                                                                                            "value": "Human"
                                                                                                          },
                                                                                                          "custom_location": {
                                                                                                            "confidence": {
                                                                                                              "South America": 0.9999999999999999
                                                                                                            },
                                                                                                            "entropy": -9.99866855976916e-13,
                                                                                                            "value": "South America"
                                                                                                          },
                                                                                                          "num_date": {
                                                                                                            "confidence": [
                                                                                                              2020.9467213114754,
                                                                                                              2020.9467213114754
                                                                                                            ],
                                                                                                            "value": 2020.9467213114754
                                                                                                          },
                                                                                                          "originating_lab": {
                                                                                                            "value": "Laboratorio de Referencia Nacional de Virus Respiratorios, Instituto Nacional de Salud Peru"
                                                                                                          },
                                                                                                          "pangolin_lineage": {
                                                                                                            "value": "B.1.1.155"
                                                                                                          },
                                                                                                          "recency": {
                                                                                                            "value": "Older"
                                                                                                          },
                                                                                                          "region": {
                                                                                                            "value": "South America"
                                                                                                          },
                                                                                                          "region_exposure": {
                                                                                                            "value": "South America"
                                                                                                          },

                                                                                                          "subclade_membership": {
                                                                                                            "value": "20B"
                                                                                                          },
                                                                                                          "submitting_lab": {
                                                                                                            "value": "Laboratorio de Gen\u00f3mica Microbiana, Universidad Peruana Cayetano Heredia"
                                                                                                          },
                                                                                                          "url": "https://www.gisaid.org"
                                                                                                        }
                                                                                                      }
                                                                                                    ],
                                                                                                    "name": "NODE_0002495",
                                                                                                    "node_attrs": {
                                                                                                      "clade_membership": {
                                                                                                        "value": "20B"
                                                                                                      },
                                                                                                      "div": 20,
                                                                                                      "custom_location": {
                                                                                                        "confidence": {
                                                                                                          "Europe": 0.0012038840422288874,
                                                                                                          "South America": 0.9982074045571913
                                                                                                        },
                                                                                                        "entropy": 0.015047783418794359,
                                                                                                        "value": "South America"
                                                                                                      },
                                                                                                      "num_date": {
                                                                                                        "confidence": [
                                                                                                          2020.8480922896022,
                                                                                                          2020.9446868366304
                                                                                                        ],
                                                                                                        "value": 2020.9324794743357
                                                                                                      },
                                                                                                      "subclade_membership": {
                                                                                                        "value": "20B"
                                                                                                      }
                                                                                                    }
                                                                                                  },
                                                                                                  {
                                                                                                    "branch_attrs": {
                                                                                                      "labels": {
                                                                                                        "aa": "ORF1a: M2365I; ORF1b: Y2244H"
                                                                                                      },
                                                                                                      "mutations": {
                                                                                                        "ORF1a": [
                                                                                                          "M2365I"
                                                                                                        ],
                                                                                                        "ORF1b": [
                                                                                                          "Y2244H"
                                                                                                        ],
                                                                                                        "nuc": [
                                                                                                          "G7360T",
                                                                                                          "T20197C",
                                                                                                          "G22225A"
                                                                                                        ]
                                                                                                      }
                                                                                                    },
                                                                                                    "children": [
                                                                                                      {
                                                                                                        "branch_attrs": {
                                                                                                          "labels": {
                                                                                                            "aa": "ORF1a: T1168I"
                                                                                                          },
                                                                                                          "mutations": {
                                                                                                            "ORF1a": [
                                                                                                              "T1168I"
                                                                                                            ],
                                                                                                            "nuc": [
                                                                                                              "C3768T"
                                                                                                            ]
                                                                                                          }
                                                                                                        },
                                                                                                        "name": "Peru/MOQ-UPCH-0325/2020",
                                                                                                        "node_attrs": {

                                                                                                          "author": {
                                                                                                            "author": "Pablo Tsukayama et al",
                                                                                                            "value": "Pablo Tsukayama et al"
                                                                                                          },
                                                                                                          "clade_membership": {
                                                                                                            "value": "20B"
                                                                                                          },
                                                                                                          "country": {
                                                                                                            "value": "Peru"
                                                                                                          },
                                                                                                          "div": 23,
                                                                                                          "division": {
                                                                                                            "value": "Moquegua"
                                                                                                          },
                                                                                                          "division_exposure": {
                                                                                                            "value": "Moquegua"
                                                                                                          },
                                                                                                          "gisaid_epi_isl": {
                                                                                                            "value": "EPI_ISL_812481"
                                                                                                          },
                                                                                                          "host": {
                                                                                                            "value": "Human"
                                                                                                          },
                                                                                                          "custom_location": {
                                                                                                            "confidence": {
                                                                                                              "South America": 0.9999999999999999
                                                                                                            },
                                                                                                            "entropy": -9.99866855976916e-13,
                                                                                                            "value": "South America"
                                                                                                          },
                                                                                                          "location": {
                                                                                                            "value": "Moquegua"
                                                                                                          },
                                                                                                          "num_date": {
                                                                                                            "confidence": [
                                                                                                              2020.9275956284152,
                                                                                                              2020.9275956284152
                                                                                                            ],
                                                                                                            "value": 2020.9275956284152
                                                                                                          },
                                                                                                          "originating_lab": {
                                                                                                            "value": "Laboratorio de Referencia Nacional de Virus Respiratorios, Instituto Nacional de Salud Peru"
                                                                                                          },
                                                                                                          "pangolin_lineage": {
                                                                                                            "value": "B.1.1.29"
                                                                                                          },
                                                                                                          "recency": {
                                                                                                            "value": "Older"
                                                                                                          },
                                                                                                          "region": {
                                                                                                            "value": "South America"
                                                                                                          },
                                                                                                          "region_exposure": {
                                                                                                            "value": "South America"
                                                                                                          },

                                                                                                          "subclade_membership": {
                                                                                                            "value": "20B"
                                                                                                          },
                                                                                                          "submitting_lab": {
                                                                                                            "value": "Laboratorio de Gen\u00f3mica Microbiana, Universidad Peruana Cayetano Heredia"
                                                                                                          },
                                                                                                          "url": "https://www.gisaid.org"
                                                                                                        }
                                                                                                      },
                                                                                                      {
                                                                                                        "branch_attrs": {
                                                                                                          "labels": {
                                                                                                            "aa": "N: A173V"
                                                                                                          },
                                                                                                          "mutations": {
                                                                                                            "N": [
                                                                                                              "A173V"
                                                                                                            ],
                                                                                                            "nuc": [
                                                                                                              "C28791T"
                                                                                                            ]
                                                                                                          }
                                                                                                        },
                                                                                                        "name": "Peru/MOQ-UPCH-0332/2020",
                                                                                                        "node_attrs": {

                                                                                                          "author": {
                                                                                                            "author": "Pablo Tsukayama et al",
                                                                                                            "value": "Pablo Tsukayama et al"
                                                                                                          },
                                                                                                          "clade_membership": {
                                                                                                            "value": "20B"
                                                                                                          },
                                                                                                          "country": {
                                                                                                            "value": "Peru"
                                                                                                          },
                                                                                                          "div": 23,
                                                                                                          "division": {
                                                                                                            "value": "Moquegua"
                                                                                                          },
                                                                                                          "division_exposure": {
                                                                                                            "value": "Moquegua"
                                                                                                          },
                                                                                                          "gisaid_epi_isl": {
                                                                                                            "value": "EPI_ISL_812488"
                                                                                                          },
                                                                                                          "host": {
                                                                                                            "value": "Human"
                                                                                                          },
                                                                                                          "custom_location": {
                                                                                                            "confidence": {
                                                                                                              "South America": 0.9999999999999999
                                                                                                            },
                                                                                                            "entropy": -9.99866855976916e-13,
                                                                                                            "value": "South America"
                                                                                                          },
                                                                                                          "location": {
                                                                                                            "value": "Moquegua"
                                                                                                          },
                                                                                                          "num_date": {
                                                                                                            "confidence": [
                                                                                                              2020.9139344262296,
                                                                                                              2020.9139344262296
                                                                                                            ],
                                                                                                            "value": 2020.9139344262296
                                                                                                          },
                                                                                                          "originating_lab": {
                                                                                                            "value": "Laboratorio de Referencia Nacional de Virus Respiratorios, Instituto Nacional de Salud Peru"
                                                                                                          },
                                                                                                          "pangolin_lineage": {
                                                                                                            "value": "B.1.1.29"
                                                                                                          },
                                                                                                          "recency": {
                                                                                                            "value": "Older"
                                                                                                          },
                                                                                                          "region": {
                                                                                                            "value": "South America"
                                                                                                          },
                                                                                                          "region_exposure": {
                                                                                                            "value": "South America"
                                                                                                          },

                                                                                                          "subclade_membership": {
                                                                                                            "value": "20B"
                                                                                                          },
                                                                                                          "submitting_lab": {
                                                                                                            "value": "Laboratorio de Gen\u00f3mica Microbiana, Universidad Peruana Cayetano Heredia"
                                                                                                          },
                                                                                                          "url": "https://www.gisaid.org"
                                                                                                        }
                                                                                                      }
                                                                                                    ],
                                                                                                    "name": "NODE_0002496",
                                                                                                    "node_attrs": {
                                                                                                      "clade_membership": {
                                                                                                        "value": "20B"
                                                                                                      },
                                                                                                      "div": 22,
                                                                                                      "custom_location": {
                                                                                                        "confidence": {
                                                                                                          "Europe": 0.0012038840422288874,
                                                                                                          "South America": 0.9982074045571913
                                                                                                        },
                                                                                                        "entropy": 0.015047783418794359,
                                                                                                        "value": "South America"
                                                                                                      },
                                                                                                      "num_date": {
                                                                                                        "confidence": [
                                                                                                          2020.8565174383743,
                                                                                                          2020.91247068211
                                                                                                        ],
                                                                                                        "value": 2020.8945253310667
                                                                                                      },
                                                                                                      "subclade_membership": {
                                                                                                        "value": "20B"
                                                                                                      }
                                                                                                    }
                                                                                                  }
                                                                                                ],
                                                                                                "name": "NODE_0002494",
                                                                                                "node_attrs": {
                                                                                                  "clade_membership": {
                                                                                                    "value": "20B"
                                                                                                  },
                                                                                                  "div": 19,
                                                                                                  "custom_location": {
                                                                                                    "confidence": {
                                                                                                      "Europe": 0.0013197213893039476,
                                                                                                      "South America": 0.9980495799529701
                                                                                                    },
                                                                                                    "entropy": 0.016185461823802372,
                                                                                                    "value": "South America"
                                                                                                  },
                                                                                                  "num_date": {
                                                                                                    "confidence": [
                                                                                                      2020.734752627328,
                                                                                                      2020.8850681780677
                                                                                                    ],
                                                                                                    "value": 2020.8291537183206
                                                                                                  },
                                                                                                  "subclade_membership": {
                                                                                                    "value": "20B"
                                                                                                  }
                                                                                                }
                                                                                              }
                                                                                            ],
                                                                                            "name": "NODE_0002492",
                                                                                            "node_attrs": {
                                                                                              "clade_membership": {
                                                                                                "value": "20B"
                                                                                              },
                                                                                              "div": 18,
                                                                                              "custom_location": {
                                                                                                "confidence": {
                                                                                                  "South America": 0.9998350133235491
                                                                                                },
                                                                                                "entropy": 0.001721759330875018,
                                                                                                "value": "South America"
                                                                                              },
                                                                                              "num_date": {
                                                                                                "confidence": [
                                                                                                  2020.6539052047067,
                                                                                                  2020.8587618120603
                                                                                                ],
                                                                                                "value": 2020.805142350962
                                                                                              },
                                                                                              "subclade_membership": {
                                                                                                "value": "20B"
                                                                                              }
                                                                                            }
                                                                                          }
                                                                                        ],
                                                                                        "name": "NODE_0002979",
                                                                                        "node_attrs": {
                                                                                          "clade_membership": {
                                                                                            "value": "20B"
                                                                                          },
                                                                                          "div": 17,
                                                                                          "custom_location": {
                                                                                            "confidence": {
                                                                                              "Europe": 0.001229704781722256,
                                                                                              "South America": 0.9981750213631325
                                                                                            },
                                                                                            "entropy": 0.0152779733692286,
                                                                                            "value": "South America"
                                                                                          },
                                                                                          "num_date": {
                                                                                            "confidence": [
                                                                                              2020.4664542506594,
                                                                                              2020.8510107761838
                                                                                            ],
                                                                                            "value": 2020.764496914895
                                                                                          },
                                                                                          "subclade_membership": {
                                                                                            "value": "20B"
                                                                                          }
                                                                                        }
                                                                                      }
                                                                                    ],
                                                                                    "name": "NODE_0002483",
                                                                                    "node_attrs": {
                                                                                      "clade_membership": {
                                                                                        "value": "20B"
                                                                                      },
                                                                                      "div": 17,
                                                                                      "custom_location": {
                                                                                        "confidence": {
                                                                                          "South America": 0.9999635498632062
                                                                                        },
                                                                                        "entropy": 0.0004239474437192064,
                                                                                        "value": "South America"
                                                                                      },
                                                                                      "num_date": {
                                                                                        "confidence": [
                                                                                          2020.4756338770617,
                                                                                          2020.8673079016705
                                                                                        ],
                                                                                        "value": 2020.73289912344
                                                                                      },
                                                                                      "subclade_membership": {
                                                                                        "value": "20B"
                                                                                      }
                                                                                    }
                                                                                  }
                                                                                ],
                                                                                "name": "NODE_0002479",
                                                                                "node_attrs": {
                                                                                  "clade_membership": {
                                                                                    "value": "20B"
                                                                                  },
                                                                                  "div": 12,
                                                                                  "custom_location": {
                                                                                    "confidence": {
                                                                                      "Asia": 0.00500091721073884,
                                                                                      "Europe": 0.014219236429513173,
                                                                                      "South America": 0.9789547584376644
                                                                                    },
                                                                                    "entropy": 0.12181845630823261,
                                                                                    "value": "South America"
                                                                                  },
                                                                                  "num_date": {
                                                                                    "confidence": [
                                                                                      2020.3131341499522,
                                                                                      2020.816769126929
                                                                                    ],
                                                                                    "value": 2020.5935089891202
                                                                                  },
                                                                                  "subclade_membership": {
                                                                                    "value": "20B"
                                                                                  }
                                                                                }
                                                                              }
                                                                            ],
                                                                            "name": "NODE_0002478",
                                                                            "node_attrs": {
                                                                              "clade_membership": {
                                                                                "value": "20B"
                                                                              },
                                                                              "div": 8,
                                                                              "custom_location": {
                                                                                "confidence": {
                                                                                  "Asia": 0.06676937723359919,
                                                                                  "Europe": 0.12131457704966092,
                                                                                  "Oceania": 0.033501976936756835,
                                                                                  "South America": 0.7696415735647574
                                                                                },
                                                                                "entropy": 0.8029162695854553,
                                                                                "value": "South America"
                                                                              },
                                                                              "num_date": {
                                                                                "confidence": [
                                                                                  2020.1098256980947,
                                                                                  2020.6911567808763
                                                                                ],
                                                                                "value": 2020.451258977204
                                                                              },
                                                                              "subclade_membership": {
                                                                                "value": "20B"
                                                                              }
                                                                            }
                                                                          }
                                                                        ],
                                                                        "name": "NODE_0002963",
                                                                        "node_attrs": {
                                                                          "clade_membership": {
                                                                            "value": "20B"
                                                                          },
                                                                          "div": 7,
                                                                          "custom_location": {
                                                                            "confidence": {
                                                                              "Asia": 0.12084386964874798,
                                                                              "Brazil": 0.013745681665687104,
                                                                              "Europe": 0.13292140974557598,
                                                                              "South America": 0.7262396966637727
                                                                            },
                                                                            "entropy": 0.8529500834195617,
                                                                            "value": "South America"
                                                                          },
                                                                          "num_date": {
                                                                            "confidence": [
                                                                              2020.0812876127095,
                                                                              2020.6438496916749
                                                                            ],
                                                                            "value": 2020.3681355725957
                                                                          },
                                                                          "subclade_membership": {
                                                                            "value": "20B"
                                                                          }
                                                                        }
                                                                      }
                                                                    ],
                                                                    "name": "NODE_0002953",
                                                                    "node_attrs": {
                                                                      "clade_membership": {
                                                                        "value": "20B"
                                                                      },
                                                                      "div": 7,
                                                                      "custom_location": {
                                                                        "confidence": {
                                                                          "Africa": 0.007144091697768425,
                                                                          "Asia": 0.09156200866240774,
                                                                          "Europe": 0.15874115802968217,
                                                                          "South America": 0.7392764470316318
                                                                        },
                                                                        "entropy": 0.7910977678490542,
                                                                        "value": "South America"
                                                                      },
                                                                      "num_date": {
                                                                        "confidence": [
                                                                          2020.149190723248,
                                                                          2020.386156001539
                                                                        ],
                                                                        "value": 2020.227166912061
                                                                      },
                                                                      "subclade_membership": {
                                                                        "value": "20B"
                                                                      }
                                                                    }
                                                                  },
                                                                  {
                                                                    "branch_attrs": {
                                                                      "mutations": {}
                                                                    },
                                                                    "children": [
                                                                      {
                                                                        "branch_attrs": {
                                                                          "mutations": {}
                                                                        },
                                                                        "children": [
                                                                          {
                                                                            "branch_attrs": {
                                                                              "mutations": {}
                                                                            },
                                                                            "name": "Chile/Santiago-PUC_MVL_0024/2020",
                                                                            "node_attrs": {

                                                                              "author": {
                                                                                "author": "Leonardo I. Almonacid et al",
                                                                                "value": "Leonardo I. Almonacid et al"
                                                                              },
                                                                              "clade_membership": {
                                                                                "value": "20B"
                                                                              },
                                                                              "country": {
                                                                                "value": "Chile"
                                                                              },
                                                                              "div": 7,
                                                                              "division": {
                                                                                "value": "Region Metropolitana de Santiago"
                                                                              },
                                                                              "division_exposure": {
                                                                                "value": "Region Metropolitana de Santiago"
                                                                              },
                                                                              "genbank_accession": {
                                                                                "value": "MW365185.1"
                                                                              },
                                                                              "gisaid_epi_isl": {
                                                                                "value": "EPI_ISL_801615"
                                                                              },
                                                                              "host": {
                                                                                "value": "Human"
                                                                              },
                                                                              "custom_location": {
                                                                                "confidence": {
                                                                                  "South America": 0.9999999999999999
                                                                                },
                                                                                "entropy": -9.99866855976916e-13,
                                                                                "value": "South America"
                                                                              },
                                                                              "location": {
                                                                                "value": "Santiago"
                                                                              },
                                                                              "num_date": {
                                                                                "confidence": [
                                                                                  2020.2254098360656,
                                                                                  2020.2254098360656
                                                                                ],
                                                                                "value": 2020.2254098360656
                                                                              },
                                                                              "originating_lab": {
                                                                                "value": "Laboratory of Molecular Virology, Pontificia Universidad Cat\u00f3lica de Chile"
                                                                              },
                                                                              "pangolin_lineage": {
                                                                                "value": "B.1.1.29"
                                                                              },
                                                                              "recency": {
                                                                                "value": "Older"
                                                                              },
                                                                              "region": {
                                                                                "value": "South America"
                                                                              },
                                                                              "region_exposure": {
                                                                                "value": "South America"
                                                                              },

                                                                              "subclade_membership": {
                                                                                "value": "20B"
                                                                              },
                                                                              "submitting_lab": {
                                                                                "value": "MSHS Pathogen Surveillance Program"
                                                                              },
                                                                              "url": "https://www.gisaid.org"
                                                                            }
                                                                          },
                                                                          {
                                                                            "branch_attrs": {
                                                                              "mutations": {}
                                                                            },
                                                                            "name": "Argentina/PAIS-E0015/2020",
                                                                            "node_attrs": {

                                                                              "author": {
                                                                                "author": "Eberhardt et al",
                                                                                "value": "Eberhardt et al"
                                                                              },
                                                                              "clade_membership": {
                                                                                "value": "20B"
                                                                              },
                                                                              "country": {
                                                                                "value": "Argentina"
                                                                              },
                                                                              "div": 7,
                                                                              "division": {
                                                                                "value": "Santa Fe"
                                                                              },
                                                                              "division_exposure": {
                                                                                "value": "Santa Fe"
                                                                              },
                                                                              "gisaid_epi_isl": {
                                                                                "value": "EPI_ISL_792512"
                                                                              },
                                                                              "host": {
                                                                                "value": "Human"
                                                                              },
                                                                              "custom_location": {
                                                                                "confidence": {
                                                                                  "South America": 0.9999999999999999
                                                                                },
                                                                                "entropy": -9.99866855976916e-13,
                                                                                "value": "South America"
                                                                              },
                                                                              "location": {
                                                                                "value": "Santa Fe AR"
                                                                              },
                                                                              "num_date": {
                                                                                "confidence": [
                                                                                  2020.2254098360656,
                                                                                  2020.2254098360656
                                                                                ],
                                                                                "value": 2020.2254098360656
                                                                              },
                                                                              "originating_lab": {
                                                                                "value": "Laboratorio Central de la Ciudad de Santa Fe"
                                                                              },
                                                                              "pangolin_lineage": {
                                                                                "value": "B.1.1.29"
                                                                              },
                                                                              "recency": {
                                                                                "value": "Older"
                                                                              },
                                                                              "region": {
                                                                                "value": "South America"
                                                                              },
                                                                              "region_exposure": {
                                                                                "value": "South America"
                                                                              },

                                                                              "subclade_membership": {
                                                                                "value": "20B"
                                                                              },
                                                                              "submitting_lab": {
                                                                                "value": "Grupo de Gen\u00f3mica y Bioinform\u00e1tica del Instituto de Investigaci\u00f3n de la Cadena L\u00e1ctea CONICET-INTA on behalf of 'Proyecto Argentino Interinstitucional de genomica de SARS-CoV-2' (PAIS Consortium)"
                                                                              },
                                                                              "url": "https://www.gisaid.org"
                                                                            }
                                                                          }
                                                                        ],
                                                                        "name": "NODE_0002993",
                                                                        "node_attrs": {
                                                                          "clade_membership": {
                                                                            "value": "20B"
                                                                          },
                                                                          "div": 7,
                                                                          "custom_location": {
                                                                            "confidence": {
                                                                              "Europe": 0.0042435082215027155,
                                                                              "South America": 0.9943614566656064
                                                                            },
                                                                            "entropy": 0.039582492951142384,
                                                                            "value": "South America"
                                                                          },
                                                                          "num_date": {
                                                                            "confidence": [
                                                                              2020.2172116869324,
                                                                              2020.2254098360656
                                                                            ],
                                                                            "value": 2020.2254098360656
                                                                          },
                                                                          "subclade_membership": {
                                                                            "value": "20B"
                                                                          }
                                                                        }
                                                                      },
                                                                      {
                                                                        "branch_attrs": {
                                                                          "mutations": {}
                                                                        },
                                                                        "children": [
                                                                          {
                                                                            "branch_attrs": {
                                                                              "mutations": {}
                                                                            },
                                                                            "children": [
                                                                              {
                                                                                "branch_attrs": {
                                                                                  "mutations": {
                                                                                    "nuc": [
                                                                                      "C26801T"
                                                                                    ]
                                                                                  }
                                                                                },
                                                                                "children": [
                                                                                  {
                                                                                    "branch_attrs": {
                                                                                      "labels": {
                                                                                        "aa": "ORF3a: A99V; S: T778I, A845V"
                                                                                      },
                                                                                      "mutations": {
                                                                                        "ORF3a": [
                                                                                          "A99V"
                                                                                        ],
                                                                                        "S": [
                                                                                          "T778I",
                                                                                          "A845V"
                                                                                        ],
                                                                                        "nuc": [
                                                                                          "C23895T",
                                                                                          "C24096T",
                                                                                          "C25688T"
                                                                                        ]
                                                                                      }
                                                                                    },
                                                                                    "name": "Crimea/RII-MH2937S/2020",
                                                                                    "node_attrs": {

                                                                                      "author": {
                                                                                        "author": "Andrey Komissarov et al",
                                                                                        "value": "Andrey Komissarov et al A"
                                                                                      },
                                                                                      "clade_membership": {
                                                                                        "value": "20B"
                                                                                      },
                                                                                      "country": {
                                                                                        "value": "Europe"
                                                                                      },
                                                                                      "div": 11,
                                                                                      "division": {
                                                                                        "value": "Europe"
                                                                                      },
                                                                                      "division_exposure": {
                                                                                        "value": "Europe"
                                                                                      },
                                                                                      "gisaid_epi_isl": {
                                                                                        "value": "EPI_ISL_733078"
                                                                                      },
                                                                                      "host": {
                                                                                        "value": "Human"
                                                                                      },
                                                                                      "custom_location": {
                                                                                        "confidence": {
                                                                                          "Europe": 1.0
                                                                                        },
                                                                                        "entropy": -1.000088900581841e-12,
                                                                                        "value": "Europe"
                                                                                      },
                                                                                      "num_date": {
                                                                                        "confidence": [
                                                                                          2020.7226775956285,
                                                                                          2020.7226775956285
                                                                                        ],
                                                                                        "value": 2020.7226775956285
                                                                                      },
                                                                                      "originating_lab": {
                                                                                        "value": "HELIX LLC"
                                                                                      },
                                                                                      "pangolin_lineage": {
                                                                                        "value": "B.1.1.29"
                                                                                      },
                                                                                      "recency": {
                                                                                        "value": "Older"
                                                                                      },
                                                                                      "region": {
                                                                                        "value": "Europe"
                                                                                      },
                                                                                      "region_exposure": {
                                                                                        "value": "Europe"
                                                                                      },

                                                                                      "subclade_membership": {
                                                                                        "value": "20B"
                                                                                      },
                                                                                      "submitting_lab": {
                                                                                        "value": "WHO National Influenza Centre Russian Federation"
                                                                                      },
                                                                                      "url": "https://www.gisaid.org"
                                                                                    }
                                                                                  },
                                                                                  {
                                                                                    "branch_attrs": {
                                                                                      "labels": {
                                                                                        "aa": "N: Q289H; ORF1a: V2116L, G2126D; ORF1b: F213L; ORF7b: M24T; ORF8: Q18*"
                                                                                      },
                                                                                      "mutations": {
                                                                                        "N": [
                                                                                          "Q289H"
                                                                                        ],
                                                                                        "ORF1a": [
                                                                                          "V2116L",
                                                                                          "G2126D"
                                                                                        ],
                                                                                        "ORF1b": [
                                                                                          "F213L"
                                                                                        ],
                                                                                        "ORF7b": [
                                                                                          "M24T"
                                                                                        ],
                                                                                        "ORF8": [
                                                                                          "Q18*"
                                                                                        ],
                                                                                        "nuc": [
                                                                                          "G6611T",
                                                                                          "G6642A",
                                                                                          "T14104C",
                                                                                          "C15240T",
                                                                                          "T16024C",
                                                                                          "A17322G",
                                                                                          "C26936T",
                                                                                          "T27826C",
                                                                                          "C27945T",
                                                                                          "G29140T",
                                                                                          "C29269T"
                                                                                        ]
                                                                                      }
                                                                                    },
                                                                                    "name": "Russia/ORE-RII-MH4423S/2020",
                                                                                    "node_attrs": {

                                                                                      "author": {
                                                                                        "author": "Andrey Komissarov et al",
                                                                                        "value": "Andrey Komissarov et al A"
                                                                                      },
                                                                                      "clade_membership": {
                                                                                        "value": "20B"
                                                                                      },
                                                                                      "country": {
                                                                                        "value": "Europe"
                                                                                      },
                                                                                      "div": 19,
                                                                                      "division": {
                                                                                        "value": "Europe"
                                                                                      },
                                                                                      "division_exposure": {
                                                                                        "value": "Europe"
                                                                                      },
                                                                                      "gisaid_epi_isl": {
                                                                                        "value": "EPI_ISL_733184"
                                                                                      },
                                                                                      "host": {
                                                                                        "value": "Human"
                                                                                      },
                                                                                      "custom_location": {
                                                                                        "confidence": {
                                                                                          "Europe": 1.0
                                                                                        },
                                                                                        "entropy": -1.000088900581841e-12,
                                                                                        "value": "Europe"
                                                                                      },
                                                                                      "num_date": {
                                                                                        "confidence": [
                                                                                          2020.8265027322404,
                                                                                          2020.8265027322404
                                                                                        ],
                                                                                        "value": 2020.8265027322404
                                                                                      },
                                                                                      "originating_lab": {
                                                                                        "value": "WHO National Influenza Centre Russian Federation"
                                                                                      },
                                                                                      "pangolin_lineage": {
                                                                                        "value": "B.1.1.72"
                                                                                      },
                                                                                      "recency": {
                                                                                        "value": "Older"
                                                                                      },
                                                                                      "region": {
                                                                                        "value": "Europe"
                                                                                      },
                                                                                      "region_exposure": {
                                                                                        "value": "Europe"
                                                                                      },

                                                                                      "subclade_membership": {
                                                                                        "value": "20B"
                                                                                      },
                                                                                      "submitting_lab": {
                                                                                        "value": "WHO National Influenza Centre Russian Federation"
                                                                                      },
                                                                                      "url": "https://www.gisaid.org"
                                                                                    }
                                                                                  }
                                                                                ],
                                                                                "name": "NODE_0002785",
                                                                                "node_attrs": {
                                                                                  "clade_membership": {
                                                                                    "value": "20B"
                                                                                  },
                                                                                  "div": 8,
                                                                                  "custom_location": {
                                                                                    "confidence": {
                                                                                      "Africa": 0.007006897803881939,
                                                                                      "Asia": 0.009158990434337513,
                                                                                      "Europe": 0.9076909809809085,
                                                                                      "South America": 0.07453734519865932
                                                                                    },
                                                                                    "entropy": 0.37054287007801934,
                                                                                    "value": "Europe"
                                                                                  },
                                                                                  "num_date": {
                                                                                    "confidence": [
                                                                                      2020.196471195395,
                                                                                      2020.5811828737983
                                                                                    ],
                                                                                    "value": 2020.4425084635627
                                                                                  },
                                                                                  "subclade_membership": {
                                                                                    "value": "20B"
                                                                                  }
                                                                                }
                                                                              },
                                                                              {
                                                                                "branch_attrs": {
                                                                                  "mutations": {
                                                                                    "nuc": [
                                                                                      "C28253T"
                                                                                    ]
                                                                                  }
                                                                                },
                                                                                "children": [
                                                                                  {
                                                                                    "branch_attrs": {
                                                                                      "labels": {
                                                                                        "aa": "N: P13S; ORF1a: K1655N, L2039I, V2100L, K3353R; S: D80A, K417N, G614D, N777D"
                                                                                      },
                                                                                      "mutations": {
                                                                                        "N": [
                                                                                          "P13S"
                                                                                        ],
                                                                                        "ORF1a": [
                                                                                          "K1655N",
                                                                                          "L2039I",
                                                                                          "V2100L",
                                                                                          "K3353R"
                                                                                        ],
                                                                                        "S": [
                                                                                          "D80A",
                                                                                          "K417N",
                                                                                          "G614D",
                                                                                          "N777D"
                                                                                        ],
                                                                                        "nuc": [
                                                                                          "C292T",
                                                                                          "G5230T",
                                                                                          "C6380A",
                                                                                          "G6563T",
                                                                                          "A10323G",
                                                                                          "C18129T",
                                                                                          "A20712G",
                                                                                          "A21801C",
                                                                                          "G22813T",
                                                                                          "G23403A",
                                                                                          "A23891G",
                                                                                          "C28310T"
                                                                                        ]
                                                                                      }
                                                                                    },
                                                                                    "name": "Mozambique/INS-K007974/2020",
                                                                                    "node_attrs": {

                                                                                      "author": {
                                                                                        "author": "Nalia Ismael et al",
                                                                                        "value": "Nalia Ismael et al"
                                                                                      },
                                                                                      "clade_membership": {
                                                                                        "value": "20B"
                                                                                      },
                                                                                      "country": {
                                                                                        "value": "Africa"
                                                                                      },
                                                                                      "div": 20,
                                                                                      "division": {
                                                                                        "value": "Africa"
                                                                                      },
                                                                                      "division_exposure": {
                                                                                        "value": "Africa"
                                                                                      },
                                                                                      "gisaid_epi_isl": {
                                                                                        "value": "EPI_ISL_887429"
                                                                                      },
                                                                                      "host": {
                                                                                        "value": "Human"
                                                                                      },
                                                                                      "custom_location": {
                                                                                        "confidence": {
                                                                                          "Africa": 1.0
                                                                                        },
                                                                                        "entropy": -1.000088900581841e-12,
                                                                                        "value": "Africa"
                                                                                      },
                                                                                      "num_date": {
                                                                                        "confidence": [
                                                                                          2020.646174863388,
                                                                                          2020.646174863388
                                                                                        ],
                                                                                        "value": 2020.646174863388
                                                                                      },
                                                                                      "originating_lab": {
                                                                                        "value": "Instituto Nacional de Saude (INS), Mozambique"
                                                                                      },
                                                                                      "pangolin_lineage": {
                                                                                        "value": "B.1.1.161"
                                                                                      },
                                                                                      "recency": {
                                                                                        "value": "Older"
                                                                                      },
                                                                                      "region": {
                                                                                        "value": "Africa"
                                                                                      },
                                                                                      "region_exposure": {
                                                                                        "value": "Africa"
                                                                                      },

                                                                                      "subclade_membership": {
                                                                                        "value": "20B"
                                                                                      },
                                                                                      "submitting_lab": {
                                                                                        "value": "KRISP, KZN Research Innovation and Sequencing Platform"
                                                                                      },
                                                                                      "url": "https://www.gisaid.org"
                                                                                    }
                                                                                  },
                                                                                  {
                                                                                    "branch_attrs": {
                                                                                      "mutations": {}
                                                                                    },
                                                                                    "children": [
                                                                                      {
                                                                                        "branch_attrs": {
                                                                                          "labels": {
                                                                                            "aa": "ORF1a: G353V, P1220S; ORF1b: T797I; S: L229F, V635I"
                                                                                          },
                                                                                          "mutations": {
                                                                                            "ORF1a": [
                                                                                              "G353V",
                                                                                              "P1220S"
                                                                                            ],
                                                                                            "ORF1b": [
                                                                                              "T797I"
                                                                                            ],
                                                                                            "S": [
                                                                                              "L229F",
                                                                                              "V635I"
                                                                                            ],
                                                                                            "nuc": [
                                                                                              "G1323T",
                                                                                              "C3923T",
                                                                                              "C15857T",
                                                                                              "G22249T",
                                                                                              "T22618G",
                                                                                              "G23465A",
                                                                                              "C23854T",
                                                                                              "A27891T",
                                                                                              "A28025G",
                                                                                              "G28954A"
                                                                                            ]
                                                                                          }
                                                                                        },
                                                                                        "name": "Ecuador/ZZL-6/2020",
                                                                                        "node_attrs": {

                                                                                          "author": {
                                                                                            "author": "Jeannete Zurita et al",
                                                                                            "value": "Jeannete Zurita et al"
                                                                                          },
                                                                                          "clade_membership": {
                                                                                            "value": "20B"
                                                                                          },
                                                                                          "country": {
                                                                                            "value": "Ecuador"
                                                                                          },
                                                                                          "div": 18,
                                                                                          "division": {
                                                                                            "value": "Pichincha"
                                                                                          },
                                                                                          "division_exposure": {
                                                                                            "value": "Pichincha"
                                                                                          },
                                                                                          "gisaid_epi_isl": {
                                                                                            "value": "EPI_ISL_1014102"
                                                                                          },
                                                                                          "host": {
                                                                                            "value": "Human"
                                                                                          },
                                                                                          "custom_location": {
                                                                                            "confidence": {
                                                                                              "South America": 1.0
                                                                                            },
                                                                                            "entropy": -1.000088900581841e-12,
                                                                                            "value": "South America"
                                                                                          },
                                                                                          "location": {
                                                                                            "value": "Quito"
                                                                                          },
                                                                                          "num_date": {
                                                                                            "confidence": [
                                                                                              2020.8292349726776,
                                                                                              2020.8292349726776
                                                                                            ],
                                                                                            "value": 2020.8292349726776
                                                                                          },
                                                                                          "originating_lab": {
                                                                                            "value": "Zurita & Zurita Laboratorios"
                                                                                          },
                                                                                          "pangolin_lineage": {
                                                                                            "value": "B.1.1.29"
                                                                                          },
                                                                                          "recency": {
                                                                                            "value": "One month ago"
                                                                                          },
                                                                                          "region": {
                                                                                            "value": "South America"
                                                                                          },
                                                                                          "region_exposure": {
                                                                                            "value": "South America"
                                                                                          },

                                                                                          "subclade_membership": {
                                                                                            "value": "20B"
                                                                                          },
                                                                                          "submitting_lab": {
                                                                                            "value": "Zurita & Zurita Laboratorios"
                                                                                          },
                                                                                          "url": "https://www.gisaid.org"
                                                                                        }
                                                                                      },
                                                                                      {
                                                                                        "branch_attrs": {
                                                                                          "mutations": {}
                                                                                        },
                                                                                        "children": [
                                                                                          {
                                                                                            "branch_attrs": {
                                                                                              "labels": {
                                                                                                "aa": "ORF1b: T1621N; ORF3a: V77F"
                                                                                              },
                                                                                              "mutations": {
                                                                                                "ORF1b": [
                                                                                                  "T1621N"
                                                                                                ],
                                                                                                "ORF3a": [
                                                                                                  "V77F"
                                                                                                ],
                                                                                                "nuc": [
                                                                                                  "T6913C",
                                                                                                  "G10360A",
                                                                                                  "C18329A",
                                                                                                  "G25621T",
                                                                                                  "C29546T"
                                                                                                ]
                                                                                              }
                                                                                            },
                                                                                            "name": "Ecuador/EC-SD-119429/2020",
                                                                                            "node_attrs": {

                                                                                              "author": {
                                                                                                "author": "Javier Tognarelli et al",
                                                                                                "value": "Javier Tognarelli et al"
                                                                                              },
                                                                                              "clade_membership": {
                                                                                                "value": "20B"
                                                                                              },
                                                                                              "country": {
                                                                                                "value": "Ecuador"
                                                                                              },
                                                                                              "div": 13,
                                                                                              "division": {
                                                                                                "value": "Santo Domingo de los Tsachilas"
                                                                                              },
                                                                                              "division_exposure": {
                                                                                                "value": "Santo Domingo de los Tsachilas"
                                                                                              },
                                                                                              "gisaid_epi_isl": {
                                                                                                "value": "EPI_ISL_826827"
                                                                                              },
                                                                                              "host": {
                                                                                                "value": "Human"
                                                                                              },
                                                                                              "custom_location": {
                                                                                                "confidence": {
                                                                                                  "South America": 1.0
                                                                                                },
                                                                                                "entropy": -1.000088900581841e-12,
                                                                                                "value": "South America"
                                                                                              },
                                                                                              "num_date": {
                                                                                                "confidence": [
                                                                                                  2020.6543715846994,
                                                                                                  2020.6543715846994
                                                                                                ],
                                                                                                "value": 2020.6543715846994
                                                                                              },
                                                                                              "originating_lab": {
                                                                                                "value": "INSPI-CRN DE INFLUENZA Y OTROS VIRUS RESPIRATORIOS"
                                                                                              },
                                                                                              "pangolin_lineage": {
                                                                                                "value": "B.1.1.29"
                                                                                              },
                                                                                              "recency": {
                                                                                                "value": "Older"
                                                                                              },
                                                                                              "region": {
                                                                                                "value": "South America"
                                                                                              },
                                                                                              "region_exposure": {
                                                                                                "value": "South America"
                                                                                              },

                                                                                              "subclade_membership": {
                                                                                                "value": "20B"
                                                                                              },
                                                                                              "submitting_lab": {
                                                                                                "value": "Instituto de Salud Publica de Chile"
                                                                                              },
                                                                                              "url": "https://www.gisaid.org"
                                                                                            }
                                                                                          },
                                                                                          {
                                                                                            "branch_attrs": {
                                                                                              "labels": {
                                                                                                "aa": "ORF1a: V3660M, T4087I; ORF1b: V2236F"
                                                                                              },
                                                                                              "mutations": {
                                                                                                "ORF1a": [
                                                                                                  "V3660M",
                                                                                                  "T4087I"
                                                                                                ],
                                                                                                "ORF1b": [
                                                                                                  "V2236F"
                                                                                                ],
                                                                                                "nuc": [
                                                                                                  "G11243A",
                                                                                                  "C12525T",
                                                                                                  "G20173T",
                                                                                                  "T29820C"
                                                                                                ]
                                                                                              }
                                                                                            },
                                                                                            "children": [
                                                                                              {
                                                                                                "branch_attrs": {
                                                                                                  "labels": {
                                                                                                    "aa": "ORF1a: T4217I"
                                                                                                  },
                                                                                                  "mutations": {
                                                                                                    "ORF1a": [
                                                                                                      "T4217I"
                                                                                                    ],
                                                                                                    "nuc": [
                                                                                                      "A146G",
                                                                                                      "C12915T"
                                                                                                    ]
                                                                                                  }
                                                                                                },
                                                                                                "name": "Finland/28MR5CF11_S299/2020",
                                                                                                "node_attrs": {

                                                                                                  "author": {
                                                                                                    "author": "Teemu Smura et al",
                                                                                                    "value": "Teemu Smura et al B"
                                                                                                  },
                                                                                                  "clade_membership": {
                                                                                                    "value": "20B"
                                                                                                  },
                                                                                                  "country": {
                                                                                                    "value": "Europe"
                                                                                                  },
                                                                                                  "div": 14,
                                                                                                  "division": {
                                                                                                    "value": "Europe"
                                                                                                  },
                                                                                                  "division_exposure": {
                                                                                                    "value": "Europe"
                                                                                                  },
                                                                                                  "gisaid_epi_isl": {
                                                                                                    "value": "EPI_ISL_902833"
                                                                                                  },
                                                                                                  "host": {
                                                                                                    "value": "Human"
                                                                                                  },
                                                                                                  "custom_location": {
                                                                                                    "confidence": {
                                                                                                      "Europe": 1.0
                                                                                                    },
                                                                                                    "entropy": -1.000088900581841e-12,
                                                                                                    "value": "Europe"
                                                                                                  },
                                                                                                  "num_date": {
                                                                                                    "confidence": [
                                                                                                      2020.9084699453551,
                                                                                                      2020.9084699453551
                                                                                                    ],
                                                                                                    "value": 2020.9084699453551
                                                                                                  },
                                                                                                  "originating_lab": {
                                                                                                    "value": "Department of Virology and Immunology, University of Helsinki and Helsinki University Hospital, Huslab Finland"
                                                                                                  },
                                                                                                  "pangolin_lineage": {
                                                                                                    "value": "B.1.1.152"
                                                                                                  },
                                                                                                  "recency": {
                                                                                                    "value": "Older"
                                                                                                  },
                                                                                                  "region": {
                                                                                                    "value": "Europe"
                                                                                                  },
                                                                                                  "region_exposure": {
                                                                                                    "value": "Europe"
                                                                                                  },

                                                                                                  "subclade_membership": {
                                                                                                    "value": "20B"
                                                                                                  },
                                                                                                  "submitting_lab": {
                                                                                                    "value": "Department of Virology, Faculty of Medicine, University of Helsinki, Helsinki, Finland"
                                                                                                  },
                                                                                                  "url": "https://www.gisaid.org"
                                                                                                }
                                                                                              },
                                                                                              {
                                                                                                "branch_attrs": {
                                                                                                  "labels": {
                                                                                                    "aa": "ORF1a: A486V, V1291F; S: S155G"
                                                                                                  },
                                                                                                  "mutations": {
                                                                                                    "ORF1a": [
                                                                                                      "A486V",
                                                                                                      "V1291F"
                                                                                                    ],
                                                                                                    "S": [
                                                                                                      "S155G"
                                                                                                    ],
                                                                                                    "nuc": [
                                                                                                      "C1722T",
                                                                                                      "G4136T",
                                                                                                      "C18664T",
                                                                                                      "A22025G",
                                                                                                      "G29764T"
                                                                                                    ]
                                                                                                  }
                                                                                                },
                                                                                                "name": "Russia/MOW-RII-MH13863S/2020",
                                                                                                "node_attrs": {
                                                                                                  "author": {
                                                                                                    "author": "Andrey Komissarov et al",
                                                                                                    "value": "Andrey Komissarov et al A"
                                                                                                  },
                                                                                                  "clade_membership": {
                                                                                                    "value": "20B"
                                                                                                  },
                                                                                                  "country": {
                                                                                                    "value": "Europe"
                                                                                                  },
                                                                                                  "div": 17,
                                                                                                  "division": {
                                                                                                    "value": "Europe"
                                                                                                  },
                                                                                                  "division_exposure": {
                                                                                                    "value": "Europe"
                                                                                                  },
                                                                                                  "gisaid_epi_isl": {
                                                                                                    "value": "EPI_ISL_1039140"
                                                                                                  },
                                                                                                  "host": {
                                                                                                    "value": "Human"
                                                                                                  },
                                                                                                  "custom_location": {
                                                                                                    "confidence": {
                                                                                                      "Europe": 1.0
                                                                                                    },
                                                                                                    "entropy": -1.000088900581841e-12,
                                                                                                    "value": "Europe"
                                                                                                  },
                                                                                                  "num_date": {
                                                                                                    "confidence": [
                                                                                                      2020.8265027322404,
                                                                                                      2020.8265027322404
                                                                                                    ],
                                                                                                    "value": 2020.8265027322404
                                                                                                  },
                                                                                                  "originating_lab": {
                                                                                                    "value": "Pathogenic Microorganisms Variability Laboratory"
                                                                                                  },
                                                                                                  "pangolin_lineage": {
                                                                                                    "value": "B.1.1.152"
                                                                                                  },
                                                                                                  "recency": {
                                                                                                    "value": "One week ago"
                                                                                                  },
                                                                                                  "region": {
                                                                                                    "value": "Europe"
                                                                                                  },
                                                                                                  "region_exposure": {
                                                                                                    "value": "Europe"
                                                                                                  },
                                                                                                  "subclade_membership": {
                                                                                                    "value": "20B"
                                                                                                  },
                                                                                                  "submitting_lab": {
                                                                                                    "value": "WHO National Influenza Centre Russian Federation"
                                                                                                  },
                                                                                                  "url": "https://www.gisaid.org"
                                                                                                }
                                                                                              }
                                                                                            ],
                                                                                            "name": "NODE_0002527",
                                                                                            "node_attrs": {
                                                                                              "clade_membership": {
                                                                                                "value": "20B"
                                                                                              },
                                                                                              "div": 12,
                                                                                              "custom_location": {
                                                                                                "confidence": {
                                                                                                  "Africa": 0.003457016888058997,
                                                                                                  "Asia": 0.009550707663769633,
                                                                                                  "Europe": 0.8860913444036431,
                                                                                                  "South America": 0.09898162314782166
                                                                                                },
                                                                                                "entropy": 0.4133482695789641,
                                                                                                "value": "Europe"
                                                                                              },
                                                                                              "num_date": {
                                                                                                "confidence": [
                                                                                                  2020.4885491255063,
                                                                                                  2020.774693164563
                                                                                                ],
                                                                                                "value": 2020.7061847369291
                                                                                              },
                                                                                              "subclade_membership": {
                                                                                                "value": "20B"
                                                                                              }
                                                                                            }
                                                                                          }
                                                                                        ],
                                                                                        "name": "NODE_0003001",
                                                                                        "node_attrs": {
                                                                                          "clade_membership": {
                                                                                            "value": "20B"
                                                                                          },
                                                                                          "div": 8,
                                                                                          "custom_location": {
                                                                                            "confidence": {
                                                                                              "Africa": 0.006159328734860223,
                                                                                              "Asia": 0.0065823432842799685,
                                                                                              "Europe": 0.15106310516531976,
                                                                                              "South America": 0.8343706333079601
                                                                                            },
                                                                                            "entropy": 0.5139127319215686,
                                                                                            "value": "South America"
                                                                                          },
                                                                                          "num_date": {
                                                                                            "confidence": [
                                                                                              2020.1155577349698,
                                                                                              2020.5546010678622
                                                                                            ],
                                                                                            "value": 2020.4676192819848
                                                                                          },
                                                                                          "subclade_membership": {
                                                                                            "value": "20B"
                                                                                          }
                                                                                        }
                                                                                      }
                                                                                    ],
                                                                                    "name": "NODE_0003000",
                                                                                    "node_attrs": {
                                                                                      "clade_membership": {
                                                                                        "value": "20B"
                                                                                      },
                                                                                      "div": 8,
                                                                                      "custom_location": {
                                                                                        "confidence": {
                                                                                          "Africa": 0.017821201790422566,
                                                                                          "Asia": 0.005268255911552838,
                                                                                          "Europe": 0.09153333821586747,
                                                                                          "South America": 0.8842480945371822
                                                                                        },
                                                                                        "entropy": 0.43557525194840485,
                                                                                        "value": "South America"
                                                                                      },
                                                                                      "num_date": {
                                                                                        "confidence": [
                                                                                          2020.110558486243,
                                                                                          2020.5329064352943
                                                                                        ],
                                                                                        "value": 2020.4367225074889
                                                                                      },
                                                                                      "subclade_membership": {
                                                                                        "value": "20B"
                                                                                      }
                                                                                    }
                                                                                  }
                                                                                ],
                                                                                "name": "NODE_0002524",
                                                                                "node_attrs": {
                                                                                  "clade_membership": {
                                                                                    "value": "20B"
                                                                                  },
                                                                                  "div": 8,
                                                                                  "custom_location": {
                                                                                    "confidence": {
                                                                                      "Africa": 0.15536650252727854,
                                                                                      "Asia": 0.01192720608603784,
                                                                                      "Europe": 0.18634409992098724,
                                                                                      "South America": 0.6444168355518193
                                                                                    },
                                                                                    "entropy": 0.951971598122736,
                                                                                    "value": "South America"
                                                                                  },
                                                                                  "num_date": {
                                                                                    "confidence": [
                                                                                      2020.1172779389074,
                                                                                      2020.530284391762
                                                                                    ],
                                                                                    "value": 2020.375708059398
                                                                                  },
                                                                                  "subclade_membership": {
                                                                                    "value": "20B"
                                                                                  }
                                                                                }
                                                                              }
                                                                            ],
                                                                            "name": "NODE_0002996",
                                                                            "node_attrs": {
                                                                              "clade_membership": {
                                                                                "value": "20B"
                                                                              },
                                                                              "div": 7,
                                                                              "custom_location": {
                                                                                "confidence": {
                                                                                  "Africa": 0.04887354893863737,
                                                                                  "Asia": 0.012945131687264598,
                                                                                  "Europe": 0.31373867173845155,
                                                                                  "South America": 0.6222519990348743
                                                                                },
                                                                                "entropy": 0.8777089235761206,
                                                                                "value": "South America"
                                                                              },
                                                                              "num_date": {
                                                                                "confidence": [
                                                                                  2020.1211021065246,
                                                                                  2020.5199883679193
                                                                                ],
                                                                                "value": 2020.232316339489
                                                                              },
                                                                              "subclade_membership": {
                                                                                "value": "20B"
                                                                              }
                                                                            }
                                                                          },
                                                                          {
                                                                            "branch_attrs": {
                                                                              "mutations": {}
                                                                            },
                                                                            "children": [
                                                                              {
                                                                                "branch_attrs": {
                                                                                  "mutations": {}
                                                                                },
                                                                                "children": [
                                                                                  {
                                                                                    "branch_attrs": {
                                                                                      "mutations": {}
                                                                                    },
                                                                                    "children": [
                                                                                      {
                                                                                        "branch_attrs": {
                                                                                          "mutations": {}
                                                                                        },
                                                                                        "name": "Slovakia/UKBA-212/2020",
                                                                                        "node_attrs": {

                                                                                          "author": {
                                                                                            "author": "Bro\u0148a Brejov\u00e1 et al",
                                                                                            "value": "Bro\u0148a Brejov\u00e1 et al"
                                                                                          },
                                                                                          "clade_membership": {
                                                                                            "value": "20B"
                                                                                          },
                                                                                          "country": {
                                                                                            "value": "Europe"
                                                                                          },
                                                                                          "div": 7,
                                                                                          "division": {
                                                                                            "value": "Europe"
                                                                                          },
                                                                                          "division_exposure": {
                                                                                            "value": "Europe"
                                                                                          },
                                                                                          "gisaid_epi_isl": {
                                                                                            "value": "EPI_ISL_577742"
                                                                                          },
                                                                                          "host": {
                                                                                            "value": "Human"
                                                                                          },
                                                                                          "custom_location": {
                                                                                            "confidence": {
                                                                                              "Europe": 1.0
                                                                                            },
                                                                                            "entropy": -1.000088900581841e-12,
                                                                                            "value": "Europe"
                                                                                          },
                                                                                          "num_date": {
                                                                                            "confidence": [
                                                                                              2020.2472677595629,
                                                                                              2020.2472677595629
                                                                                            ],
                                                                                            "value": 2020.2472677595629
                                                                                          },
                                                                                          "originating_lab": {
                                                                                            "value": "Institute of Virology, Biomedical Research Center of the Slovak Academy of Sciences, Bratislava"
                                                                                          },
                                                                                          "pangolin_lineage": {
                                                                                            "value": "B.1.1.29"
                                                                                          },
                                                                                          "recency": {
                                                                                            "value": "Older"
                                                                                          },
                                                                                          "region": {
                                                                                            "value": "Europe"
                                                                                          },
                                                                                          "region_exposure": {
                                                                                            "value": "Europe"
                                                                                          },

                                                                                          "subclade_membership": {
                                                                                            "value": "20B"
                                                                                          },
                                                                                          "submitting_lab": {
                                                                                            "value": "Faculty of Natural Sciences, Comenius University, Bratislava"
                                                                                          },
                                                                                          "url": "https://www.gisaid.org"
                                                                                        }
                                                                                      },
                                                                                      {
                                                                                        "branch_attrs": {
                                                                                          "mutations": {}
                                                                                        },
                                                                                        "name": "Colombia/SAN-INS-94514/2020",
                                                                                        "node_attrs": {

                                                                                          "author": {
                                                                                            "author": "Katherine Laiton-Donato et al",
                                                                                            "paper_url": "https://dx.doi.org/10.1101/2020.06.02.20120782",
                                                                                            "title": "Substitutions in Spike and Nucleocapsid proteins of SARS-CoV-2 circulating in Colombia",
                                                                                            "value": "Katherine Laiton-Donato et al A"
                                                                                          },
                                                                                          "clade_membership": {
                                                                                            "value": "20B"
                                                                                          },
                                                                                          "country": {
                                                                                            "value": "Colombia"
                                                                                          },
                                                                                          "div": 7,
                                                                                          "division": {
                                                                                            "value": "Santander"
                                                                                          },
                                                                                          "division_exposure": {
                                                                                            "value": "Santander"
                                                                                          },
                                                                                          "gisaid_epi_isl": {
                                                                                            "value": "EPI_ISL_456156"
                                                                                          },
                                                                                          "host": {
                                                                                            "value": "Human"
                                                                                          },
                                                                                          "custom_location": {
                                                                                            "confidence": {
                                                                                              "South America": 1.0
                                                                                            },
                                                                                            "entropy": -1.000088900581841e-12,
                                                                                            "value": "South America"
                                                                                          },
                                                                                          "location": {
                                                                                            "value": "Barrancabermeja"
                                                                                          },
                                                                                          "num_date": {
                                                                                            "confidence": [
                                                                                              2020.2636612021859,
                                                                                              2020.2636612021859
                                                                                            ],
                                                                                            "value": 2020.2636612021859
                                                                                          },
                                                                                          "originating_lab": {
                                                                                            "value": "Instituto Nacional de Salud - Unidad de Secuenciaci\u00f3n y An\u00e1lisis Gen\u00f3mico"
                                                                                          },
                                                                                          "pangolin_lineage": {
                                                                                            "value": "B.1.1.29"
                                                                                          },
                                                                                          "recency": {
                                                                                            "value": "Older"
                                                                                          },
                                                                                          "region": {
                                                                                            "value": "South America"
                                                                                          },
                                                                                          "region_exposure": {
                                                                                            "value": "South America"
                                                                                          },

                                                                                          "subclade_membership": {
                                                                                            "value": "20B"
                                                                                          },
                                                                                          "submitting_lab": {
                                                                                            "value": "Instituto Nacional de Salud, Universidad Cooperativa de Colombia, Instituto Alexander von Humboldt, Imperial College-London, London School of Hygiene & Tropical Medicine"
                                                                                          },
                                                                                          "url": "https://www.gisaid.org"
                                                                                        }
                                                                                      }
                                                                                    ],
                                                                                    "name": "NODE_0003005",
                                                                                    "node_attrs": {
                                                                                      "clade_membership": {
                                                                                        "value": "20B"
                                                                                      },
                                                                                      "div": 7,
                                                                                      "custom_location": {
                                                                                        "confidence": {
                                                                                          "Africa": 0.012261081529618707,
                                                                                          "Asia": 0.011505156460045398,
                                                                                          "Europe": 0.21743464203004087,
                                                                                          "South America": 0.7568507104848242
                                                                                        },
                                                                                        "entropy": 0.661615184892164,
                                                                                        "value": "South America"
                                                                                      },
                                                                                      "num_date": {
                                                                                        "confidence": [
                                                                                          2020.2338328667129,
                                                                                          2020.2472677595629
                                                                                        ],
                                                                                        "value": 2020.2472677595629
                                                                                      },
                                                                                      "subclade_membership": {
                                                                                        "value": "20B"
                                                                                      }
                                                                                    }
                                                                                  },
                                                                                  {
                                                                                    "branch_attrs": {
                                                                                      "mutations": {}
                                                                                    },
                                                                                    "children": [
                                                                                      {
                                                                                        "branch_attrs": {
                                                                                          "labels": {
                                                                                            "aa": "ORF1a: S944L"
                                                                                          },
                                                                                          "mutations": {
                                                                                            "ORF1a": [
                                                                                              "S944L"
                                                                                            ],
                                                                                            "nuc": [
                                                                                              "C3096T"
                                                                                            ]
                                                                                          }
                                                                                        },
                                                                                        "children": [
                                                                                          {
                                                                                            "branch_attrs": {
                                                                                              "labels": {
                                                                                                "aa": "M: I73M; N: P162S; ORF1a: E1200K, A2616V; ORF1b: G128C; ORF8: G66X, S67-, K68X, *122X; ORF9b: P3L; S: D138Y, S477N"
                                                                                              },
                                                                                              "mutations": {
                                                                                                "M": [
                                                                                                  "I73M"
                                                                                                ],
                                                                                                "N": [
                                                                                                  "P162S"
                                                                                                ],
                                                                                                "ORF1a": [
                                                                                                  "E1200K",
                                                                                                  "A2616V"
                                                                                                ],
                                                                                                "ORF1b": [
                                                                                                  "G128C"
                                                                                                ],
                                                                                                "ORF8": [
                                                                                                  "G66X",
                                                                                                  "S67-",
                                                                                                  "K68X",
                                                                                                  "*122X"
                                                                                                ],
                                                                                                "ORF9b": [
                                                                                                  "P3L"
                                                                                                ],
                                                                                                "S": [
                                                                                                  "D138Y",
                                                                                                  "S477N"
                                                                                                ],
                                                                                                "nuc": [
                                                                                                  "A604G",
                                                                                                  "G3863A",
                                                                                                  "C8112T",
                                                                                                  "G13849T",
                                                                                                  "A19020T",
                                                                                                  "G21974T",
                                                                                                  "G22992A",
                                                                                                  "A26741G",
                                                                                                  "G28090-",
                                                                                                  "T28091-",
                                                                                                  "T28092-",
                                                                                                  "C28093-",
                                                                                                  "T28094-",
                                                                                                  "A28095-",
                                                                                                  "C28291T",
                                                                                                  "C28757T",
                                                                                                  "C29311T"
                                                                                                ]
                                                                                              }
                                                                                            },
                                                                                            "name": "Iran/Tehran-05V/2020",
                                                                                            "node_attrs": {
                                                                                              "author": {
                                                                                                "author": "NZ Shafiei Jandaghi et al",
                                                                                                "value": "NZ Shafiei Jandaghi et al"
                                                                                              },
                                                                                              "clade_membership": {
                                                                                                "value": "20B"
                                                                                              },
                                                                                              "country": {
                                                                                                "value": "Asia"
                                                                                              },
                                                                                              "div": 19,
                                                                                              "division": {
                                                                                                "value": "Asia"
                                                                                              },
                                                                                              "division_exposure": {
                                                                                                "value": "Asia"
                                                                                              },
                                                                                              "gisaid_epi_isl": {
                                                                                                "value": "EPI_ISL_1014686"
                                                                                              },
                                                                                              "host": {
                                                                                                "value": "Human"
                                                                                              },
                                                                                              "custom_location": {
                                                                                                "confidence": {
                                                                                                  "Asia": 0.9999999999999999
                                                                                                },
                                                                                                "entropy": -9.99866855976916e-13,
                                                                                                "value": "Asia"
                                                                                              },
                                                                                              "num_date": {
                                                                                                "confidence": [
                                                                                                  2020.938524590164,
                                                                                                  2020.938524590164
                                                                                                ],
                                                                                                "value": 2020.938524590164
                                                                                              },
                                                                                              "originating_lab": {
                                                                                                "value": "National Influenza Center, Virology Department"
                                                                                              },
                                                                                              "pangolin_lineage": {
                                                                                                "value": "B.1.1.122"
                                                                                              },
                                                                                              "recency": {
                                                                                                "value": "One month ago"
                                                                                              },
                                                                                              "region": {
                                                                                                "value": "Asia"
                                                                                              },
                                                                                              "region_exposure": {
                                                                                                "value": "Asia"
                                                                                              },

                                                                                              "subclade_membership": {
                                                                                                "value": "20B"
                                                                                              },
                                                                                              "submitting_lab": {
                                                                                                "value": "National Influenza Center"
                                                                                              },
                                                                                              "url": "https://www.gisaid.org"
                                                                                            }
                                                                                          },
                                                                                          {
                                                                                            "branch_attrs": {
                                                                                              "labels": {
                                                                                                "aa": "ORF1a: T3506I, A3571V; ORF3a: W193R"
                                                                                              },
                                                                                              "mutations": {
                                                                                                "ORF1a": [
                                                                                                  "T3506I",
                                                                                                  "A3571V"
                                                                                                ],
                                                                                                "ORF3a": [
                                                                                                  "W193R"
                                                                                                ],
                                                                                                "nuc": [
                                                                                                  "C10782T",
                                                                                                  "C10977T",
                                                                                                  "C21676T",
                                                                                                  "T25969C"
                                                                                                ]
                                                                                              }
                                                                                            },
                                                                                            "children": [
                                                                                              {
                                                                                                "branch_attrs": {
                                                                                                  "mutations": {
                                                                                                    "nuc": [
                                                                                                      "G20469A"
                                                                                                    ]
                                                                                                  }
                                                                                                },
                                                                                                "name": "Ecuador/178632/2021",
                                                                                                "node_attrs": {

                                                                                                  "author": {
                                                                                                    "author": "Leandro Pati\u00f1o et al",
                                                                                                    "value": "Leandro Pati\u00f1o et al"
                                                                                                  },
                                                                                                  "clade_membership": {
                                                                                                    "value": "20B"
                                                                                                  },
                                                                                                  "country": {
                                                                                                    "value": "Ecuador"
                                                                                                  },
                                                                                                  "div": 13,
                                                                                                  "division": {
                                                                                                    "value": "Manabi"
                                                                                                  },
                                                                                                  "division_exposure": {
                                                                                                    "value": "Manabi"
                                                                                                  },
                                                                                                  "gisaid_epi_isl": {
                                                                                                    "value": "EPI_ISL_940773"
                                                                                                  },
                                                                                                  "host": {
                                                                                                    "value": "Human"
                                                                                                  },
                                                                                                  "custom_location": {
                                                                                                    "confidence": {
                                                                                                      "South America": 1.0
                                                                                                    },
                                                                                                    "entropy": -1.000088900581841e-12,
                                                                                                    "value": "South America"
                                                                                                  },
                                                                                                  "location": {
                                                                                                    "value": "Chone"
                                                                                                  },
                                                                                                  "num_date": {
                                                                                                    "confidence": [
                                                                                                      2021.004109589041,
                                                                                                      2021.004109589041
                                                                                                    ],
                                                                                                    "value": 2021.004109589041
                                                                                                  },
                                                                                                  "originating_lab": {
                                                                                                    "value": "INSPI-CRN de Influenza y otros virus respiratorios"
                                                                                                  },
                                                                                                  "pangolin_lineage": {
                                                                                                    "value": "B.1.1.29"
                                                                                                  },
                                                                                                  "recency": {
                                                                                                    "value": "One month ago"
                                                                                                  },
                                                                                                  "region": {
                                                                                                    "value": "South America"
                                                                                                  },
                                                                                                  "region_exposure": {
                                                                                                    "value": "South America"
                                                                                                  },

                                                                                                  "subclade_membership": {
                                                                                                    "value": "20B"
                                                                                                  },
                                                                                                  "submitting_lab": {
                                                                                                    "value": "INSPI-Centro de Investigaci\u00f3n Multidisciplinaria de la DTIDI"
                                                                                                  },
                                                                                                  "url": "https://www.gisaid.org"
                                                                                                }
                                                                                              },
                                                                                              {
                                                                                                "branch_attrs": {
                                                                                                  "labels": {
                                                                                                    "aa": "ORF1a: A591V, I1686K, E1687V; S: T19R, I870S"
                                                                                                  },
                                                                                                  "mutations": {
                                                                                                    "ORF1a": [
                                                                                                      "A591V",
                                                                                                      "I1686K",
                                                                                                      "E1687V"
                                                                                                    ],
                                                                                                    "S": [
                                                                                                      "T19R",
                                                                                                      "I870S"
                                                                                                    ],
                                                                                                    "nuc": [
                                                                                                      "C2037T",
                                                                                                      "T5322A",
                                                                                                      "A5323G",
                                                                                                      "A5325T",
                                                                                                      "C21618G",
                                                                                                      "A23122T",
                                                                                                      "T24171G"
                                                                                                    ]
                                                                                                  }
                                                                                                },
                                                                                                "children": [
                                                                                                  {
                                                                                                    "branch_attrs": {
                                                                                                      "mutations": {}
                                                                                                    },
                                                                                                    "name": "Ecuador/178328/2021",
                                                                                                    "node_attrs": {

                                                                                                      "author": {
                                                                                                        "author": "Leandro Pati\u00f1o et al",
                                                                                                        "value": "Leandro Pati\u00f1o et al"
                                                                                                      },
                                                                                                      "clade_membership": {
                                                                                                        "value": "20B"
                                                                                                      },
                                                                                                      "country": {
                                                                                                        "value": "Ecuador"
                                                                                                      },
                                                                                                      "div": 19,
                                                                                                      "division": {
                                                                                                        "value": "Guayas"
                                                                                                      },
                                                                                                      "division_exposure": {
                                                                                                        "value": "Guayas"
                                                                                                      },
                                                                                                      "gisaid_epi_isl": {
                                                                                                        "value": "EPI_ISL_940777"
                                                                                                      },
                                                                                                      "host": {
                                                                                                        "value": "Human"
                                                                                                      },
                                                                                                      "custom_location": {
                                                                                                        "confidence": {
                                                                                                          "South America": 1.0
                                                                                                        },
                                                                                                        "entropy": -1.000088900581841e-12,
                                                                                                        "value": "South America"
                                                                                                      },
                                                                                                      "location": {
                                                                                                        "value": "Duran"
                                                                                                      },
                                                                                                      "num_date": {
                                                                                                        "confidence": [
                                                                                                          2021.009589041096,
                                                                                                          2021.009589041096
                                                                                                        ],
                                                                                                        "value": 2021.009589041096
                                                                                                      },
                                                                                                      "originating_lab": {
                                                                                                        "value": "NSPI-CRN de Influenza y otros virus respiratorios"
                                                                                                      },
                                                                                                      "pangolin_lineage": {
                                                                                                        "value": "B.1.1.29"
                                                                                                      },
                                                                                                      "recency": {
                                                                                                        "value": "One month ago"
                                                                                                      },
                                                                                                      "region": {
                                                                                                        "value": "South America"
                                                                                                      },
                                                                                                      "region_exposure": {
                                                                                                        "value": "South America"
                                                                                                      },

                                                                                                      "subclade_membership": {
                                                                                                        "value": "20B"
                                                                                                      },
                                                                                                      "submitting_lab": {
                                                                                                        "value": "INSPI-Centro de Investigaci\u00f3n Multidisciplinaria de la DTIDI"
                                                                                                      },
                                                                                                      "url": "https://www.gisaid.org"
                                                                                                    }
                                                                                                  },
                                                                                                  {
                                                                                                    "branch_attrs": {
                                                                                                      "labels": {
                                                                                                        "aa": "ORF1b: Q2335P"
                                                                                                      },
                                                                                                      "mutations": {
                                                                                                        "ORF1b": [
                                                                                                          "Q2335P"
                                                                                                        ],
                                                                                                        "nuc": [
                                                                                                          "A20471C",
                                                                                                          "A20472T"
                                                                                                        ]
                                                                                                      }
                                                                                                    },
                                                                                                    "name": "Ecuador/178343/2021",
                                                                                                    "node_attrs": {

                                                                                                      "author": {
                                                                                                        "author": "Leandro Pati\u00f1o et al",
                                                                                                        "value": "Leandro Pati\u00f1o et al"
                                                                                                      },
                                                                                                      "clade_membership": {
                                                                                                        "value": "20B"
                                                                                                      },
                                                                                                      "country": {
                                                                                                        "value": "Ecuador"
                                                                                                      },
                                                                                                      "div": 21,
                                                                                                      "division": {
                                                                                                        "value": "Guayas"
                                                                                                      },
                                                                                                      "division_exposure": {
                                                                                                        "value": "Guayas"
                                                                                                      },
                                                                                                      "gisaid_epi_isl": {
                                                                                                        "value": "EPI_ISL_940821"
                                                                                                      },
                                                                                                      "host": {
                                                                                                        "value": "Human"
                                                                                                      },
                                                                                                      "custom_location": {
                                                                                                        "confidence": {
                                                                                                          "South America": 1.0
                                                                                                        },
                                                                                                        "entropy": -1.000088900581841e-12,
                                                                                                        "value": "South America"
                                                                                                      },
                                                                                                      "location": {
                                                                                                        "value": "Duran"
                                                                                                      },
                                                                                                      "num_date": {
                                                                                                        "confidence": [
                                                                                                          2021.009589041096,
                                                                                                          2021.009589041096
                                                                                                        ],
                                                                                                        "value": 2021.009589041096
                                                                                                      },
                                                                                                      "originating_lab": {
                                                                                                        "value": "INSPI-CRN de Influenza y otros virus respiratorios"
                                                                                                      },
                                                                                                      "pangolin_lineage": {
                                                                                                        "value": "B.1.1.29"
                                                                                                      },
                                                                                                      "recency": {
                                                                                                        "value": "One month ago"
                                                                                                      },
                                                                                                      "region": {
                                                                                                        "value": "South America"
                                                                                                      },
                                                                                                      "region_exposure": {
                                                                                                        "value": "South America"
                                                                                                      },

                                                                                                      "subclade_membership": {
                                                                                                        "value": "20B"
                                                                                                      },
                                                                                                      "submitting_lab": {
                                                                                                        "value": "INSPI-Centro de Investigaci\u00f3n Multidisciplinaria de la DTIDI"
                                                                                                      },
                                                                                                      "url": "https://www.gisaid.org"
                                                                                                    }
                                                                                                  }
                                                                                                ],
                                                                                                "name": "NODE_0002711",
                                                                                                "node_attrs": {
                                                                                                  "clade_membership": {
                                                                                                    "value": "20B"
                                                                                                  },
                                                                                                  "div": 19,
                                                                                                  "custom_location": {
                                                                                                    "confidence": {
                                                                                                      "Europe": 0.002413362029104011,
                                                                                                      "South America": 0.9961483491815657
                                                                                                    },
                                                                                                    "entropy": 0.029302721801258383,
                                                                                                    "value": "South America"
                                                                                                  },
                                                                                                  "num_date": {
                                                                                                    "confidence": [
                                                                                                      2020.9430278267735,
                                                                                                      2021.007668758118
                                                                                                    ],
                                                                                                    "value": 2020.9763709631545
                                                                                                  },
                                                                                                  "subclade_membership": {
                                                                                                    "value": "20B"
                                                                                                  }
                                                                                                }
                                                                                              }
                                                                                            ],
                                                                                            "name": "NODE_0002710",
                                                                                            "node_attrs": {
                                                                                              "clade_membership": {
                                                                                                "value": "20B"
                                                                                              },
                                                                                              "div": 12,
                                                                                              "custom_location": {
                                                                                                "confidence": {
                                                                                                  "Africa": 0.0020112635614497523,
                                                                                                  "Asia": 0.011570359505051859,
                                                                                                  "Europe": 0.013329426580203266,
                                                                                                  "South America": 0.9724550267970228
                                                                                                },
                                                                                                "entropy": 0.1539742731767985,
                                                                                                "value": "South America"
                                                                                              },
                                                                                              "num_date": {
                                                                                                "confidence": [
                                                                                                  2020.6925824188465,
                                                                                                  2020.891214655489
                                                                                                ],
                                                                                                "value": 2020.828003508982
                                                                                              },
                                                                                              "subclade_membership": {
                                                                                                "value": "20B"
                                                                                              }
                                                                                            }
                                                                                          }
                                                                                        ],
                                                                                        "name": "NODE_0002709",
                                                                                        "node_attrs": {
                                                                                          "clade_membership": {
                                                                                            "value": "20B"
                                                                                          },
                                                                                          "div": 8,
                                                                                          "custom_location": {
                                                                                            "confidence": {
                                                                                              "Africa": 0.03173493440282158,
                                                                                              "Asia": 0.17923406277720508,
                                                                                              "Europe": 0.09105156780514918,
                                                                                              "South America": 0.6962885437222832
                                                                                            },
                                                                                            "entropy": 0.9001248093162248,
                                                                                            "value": "South America"
                                                                                          },
                                                                                          "num_date": {
                                                                                            "confidence": [
                                                                                              2020.2100317556196,
                                                                                              2020.721779848327
                                                                                            ],
                                                                                            "value": 2020.4951121684037
                                                                                          },
                                                                                          "subclade_membership": {
                                                                                            "value": "20B"
                                                                                          }
                                                                                        }
                                                                                      },
                                                                                      {
                                                                                        "branch_attrs": {
                                                                                          "labels": {
                                                                                            "aa": "S: L452R"
                                                                                          },
                                                                                          "mutations": {
                                                                                            "S": [
                                                                                              "L452R"
                                                                                            ],
                                                                                            "nuc": [
                                                                                              "T22917G"
                                                                                            ]
                                                                                          }
                                                                                        },
                                                                                        "children": [
                                                                                          {
                                                                                            "branch_attrs": {
                                                                                              "labels": {
                                                                                                "aa": "ORF1a: A687V, D1089Y, A1283S, L2612I; ORF1b: T861I; ORF3a: G76S; ORF8: E59G"
                                                                                              },
                                                                                              "mutations": {
                                                                                                "ORF1a": [
                                                                                                  "A687V",
                                                                                                  "D1089Y",
                                                                                                  "A1283S",
                                                                                                  "L2612I"
                                                                                                ],
                                                                                                "ORF1b": [
                                                                                                  "T861I"
                                                                                                ],
                                                                                                "ORF3a": [
                                                                                                  "G76S"
                                                                                                ],
                                                                                                "ORF8": [
                                                                                                  "E59G"
                                                                                                ],
                                                                                                "nuc": [
                                                                                                  "T1354C",
                                                                                                  "C2325T",
                                                                                                  "G3530T",
                                                                                                  "G4112T",
                                                                                                  "C8099A",
                                                                                                  "C11941T",
                                                                                                  "C14265T",
                                                                                                  "C16049T",
                                                                                                  "G22801T",
                                                                                                  "T23602C",
                                                                                                  "G25618A",
                                                                                                  "A28069G"
                                                                                                ]
                                                                                              }
                                                                                            },
                                                                                            "children": [
                                                                                              {
                                                                                                "branch_attrs": {
                                                                                                  "labels": {
                                                                                                    "aa": "ORF1b: T76S; ORF7b: C41R"
                                                                                                  },
                                                                                                  "mutations": {
                                                                                                    "ORF1b": [
                                                                                                      "T76S"
                                                                                                    ],
                                                                                                    "ORF7b": [
                                                                                                      "C41R"
                                                                                                    ],
                                                                                                    "nuc": [
                                                                                                      "A13693T",
                                                                                                      "T27876C"
                                                                                                    ]
                                                                                                  }
                                                                                                },
                                                                                                "name": "Nigeria/CV634/2020",
                                                                                                "node_attrs": {

                                                                                                  "author": {
                                                                                                    "author": "Oluniyi P.E. et al et al",
                                                                                                    "value": "Oluniyi P.E. et al et al"
                                                                                                  },
                                                                                                  "clade_membership": {
                                                                                                    "value": "20B"
                                                                                                  },
                                                                                                  "country": {
                                                                                                    "value": "Africa"
                                                                                                  },
                                                                                                  "div": 22,
                                                                                                  "division": {
                                                                                                    "value": "Africa"
                                                                                                  },
                                                                                                  "division_exposure": {
                                                                                                    "value": "Africa"
                                                                                                  },
                                                                                                  "gisaid_epi_isl": {
                                                                                                    "value": "EPI_ISL_941283"
                                                                                                  },
                                                                                                  "host": {
                                                                                                    "value": "Human"
                                                                                                  },
                                                                                                  "custom_location": {
                                                                                                    "confidence": {
                                                                                                      "Africa": 1.0
                                                                                                    },
                                                                                                    "entropy": -1.000088900581841e-12,
                                                                                                    "value": "Africa"
                                                                                                  },
                                                                                                  "num_date": {
                                                                                                    "confidence": [
                                                                                                      2020.97131147541,
                                                                                                      2020.97131147541
                                                                                                    ],
                                                                                                    "value": 2020.97131147541
                                                                                                  },
                                                                                                  "originating_lab": {
                                                                                                    "value": "Nigeria Centre for Disease Control (NCDC)"
                                                                                                  },
                                                                                                  "pangolin_lineage": {
                                                                                                    "value": "B.1.1.29"
                                                                                                  },
                                                                                                  "recency": {
                                                                                                    "value": "One month ago"
                                                                                                  },
                                                                                                  "region": {
                                                                                                    "value": "Africa"
                                                                                                  },
                                                                                                  "region_exposure": {
                                                                                                    "value": "Africa"
                                                                                                  },

                                                                                                  "subclade_membership": {
                                                                                                    "value": "20B"
                                                                                                  },
                                                                                                  "submitting_lab": {
                                                                                                    "value": "African Centre of Excellence for Genomics of Infectious Diseases (ACEGID), Redeemer's University"
                                                                                                  },
                                                                                                  "url": "https://www.gisaid.org"
                                                                                                }
                                                                                              },
                                                                                              {
                                                                                                "branch_attrs": {
                                                                                                  "mutations": {
                                                                                                    "nuc": [
                                                                                                      "C12784T"
                                                                                                    ]
                                                                                                  }
                                                                                                },
                                                                                                "name": "Zambia/ZMB-69192/2020",
                                                                                                "node_attrs": {
                                                                                                  "author": {
                                                                                                    "author": "Mulenga Mwenda-Chimfwembe et al",
                                                                                                    "value": "Mulenga Mwenda-Chimfwembe et al"
                                                                                                  },
                                                                                                  "clade_membership": {
                                                                                                    "value": "20B"
                                                                                                  },
                                                                                                  "country": {
                                                                                                    "value": "Africa"
                                                                                                  },
                                                                                                  "div": 21,
                                                                                                  "division": {
                                                                                                    "value": "Africa"
                                                                                                  },
                                                                                                  "division_exposure": {
                                                                                                    "value": "Africa"
                                                                                                  },
                                                                                                  "gisaid_epi_isl": {
                                                                                                    "value": "EPI_ISL_977276"
                                                                                                  },
                                                                                                  "host": {
                                                                                                    "value": "Human"
                                                                                                  },
                                                                                                  "custom_location": {
                                                                                                    "confidence": {
                                                                                                      "Africa": 1.0
                                                                                                    },
                                                                                                    "entropy": -1.000088900581841e-12,
                                                                                                    "value": "Africa"
                                                                                                  },
                                                                                                  "num_date": {
                                                                                                    "confidence": [
                                                                                                      2020.9658469945355,
                                                                                                      2020.9658469945355
                                                                                                    ],
                                                                                                    "value": 2020.9658469945355
                                                                                                  },
                                                                                                  "originating_lab": {
                                                                                                    "value": "University of Zambia, School of Veterinary Medicine"
                                                                                                  },
                                                                                                  "pangolin_lineage": {
                                                                                                    "value": "B.1.1.29"
                                                                                                  },
                                                                                                  "recency": {
                                                                                                    "value": "One month ago"
                                                                                                  },
                                                                                                  "region": {
                                                                                                    "value": "Africa"
                                                                                                  },
                                                                                                  "region_exposure": {
                                                                                                    "value": "Africa"
                                                                                                  },

                                                                                                  "subclade_membership": {
                                                                                                    "value": "20B"
                                                                                                  },
                                                                                                  "submitting_lab": {
                                                                                                    "value": "UNZAVET and PATH"
                                                                                                  },
                                                                                                  "url": "https://www.gisaid.org"
                                                                                                }
                                                                                              }
                                                                                            ],
                                                                                            "name": "NODE_0002742",
                                                                                            "node_attrs": {
                                                                                              "clade_membership": {
                                                                                                "value": "20B"
                                                                                              },
                                                                                              "div": 20,
                                                                                              "custom_location": {
                                                                                                "confidence": {
                                                                                                  "Africa": 0.9844171265851631,
                                                                                                  "Europe": 0.006410097788651379,
                                                                                                  "South America": 0.008183328305863746
                                                                                                },
                                                                                                "entropy": 0.09446229917420526,
                                                                                                "value": "Africa"
                                                                                              },
                                                                                              "num_date": {
                                                                                                "confidence": [
                                                                                                  2020.815455237043,
                                                                                                  2020.9556763237756
                                                                                                ],
                                                                                                "value": 2020.9326279245824
                                                                                              },
                                                                                              "subclade_membership": {
                                                                                                "value": "20B"
                                                                                              }
                                                                                            }
                                                                                          },
                                                                                          {
                                                                                            "branch_attrs": {
                                                                                              "mutations": {}
                                                                                            },
                                                                                            "children": [
                                                                                              {
                                                                                                "branch_attrs": {
                                                                                                  "labels": {
                                                                                                    "aa": "ORF1a: A2249V, T2906I, I3737M; ORF1b: L261F, S997P; S: S221L"
                                                                                                  },
                                                                                                  "mutations": {
                                                                                                    "ORF1a": [
                                                                                                      "A2249V",
                                                                                                      "T2906I",
                                                                                                      "I3737M"
                                                                                                    ],
                                                                                                    "ORF1b": [
                                                                                                      "L261F",
                                                                                                      "S997P"
                                                                                                    ],
                                                                                                    "S": [
                                                                                                      "S221L"
                                                                                                    ],
                                                                                                    "nuc": [
                                                                                                      "C1009T",
                                                                                                      "C7011T",
                                                                                                      "C8982T",
                                                                                                      "A11476G",
                                                                                                      "G14250T",
                                                                                                      "T16456C",
                                                                                                      "C22224T",
                                                                                                      "C22624T",
                                                                                                      "C28651T",
                                                                                                      "T29458C",
                                                                                                      "G29648T"
                                                                                                    ]
                                                                                                  }
                                                                                                },
                                                                                                "name": "Brazil/SP-1009/2021",
                                                                                                "node_attrs": {

                                                                                                  "author": {
                                                                                                    "author": "Claudio Tavares Sacchi et al",
                                                                                                    "value": "Claudio Tavares Sacchi et al"
                                                                                                  },
                                                                                                  "clade_membership": {
                                                                                                    "value": "20B"
                                                                                                  },
                                                                                                  "country": {
                                                                                                    "value": "Brazil"
                                                                                                  },
                                                                                                  "div": 19,
                                                                                                  "division": {
                                                                                                    "value": "S\u00e3o Paulo"
                                                                                                  },
                                                                                                  "division_exposure": {
                                                                                                    "value": "S\u00e3o Paulo"
                                                                                                  },
                                                                                                  "gisaid_epi_isl": {
                                                                                                    "value": "EPI_ISL_882666"
                                                                                                  },
                                                                                                  "host": {
                                                                                                    "value": "Human"
                                                                                                  },
                                                                                                  "custom_location": {
                                                                                                    "confidence": {
                                                                                                      "Brazil": 1.0
                                                                                                    },
                                                                                                    "entropy": -1.000088900581841e-12,
                                                                                                    "value": "Brazil"
                                                                                                  },
                                                                                                  "location": {
                                                                                                    "value": "Juquitiba"
                                                                                                  },
                                                                                                  "num_date": {
                                                                                                    "confidence": [
                                                                                                      2021.0205479452054,
                                                                                                      2021.0205479452054
                                                                                                    ],
                                                                                                    "value": 2021.0205479452054
                                                                                                  },
                                                                                                  "originating_lab": {
                                                                                                    "value": "UMS de Juquitiba"
                                                                                                  },
                                                                                                  "pangolin_lineage": {
                                                                                                    "value": "B.1.1.34"
                                                                                                  },
                                                                                                  "recency": {
                                                                                                    "value": "Older"
                                                                                                  },
                                                                                                  "region": {
                                                                                                    "value": "South America"
                                                                                                  },
                                                                                                  "region_exposure": {
                                                                                                    "value": "South America"
                                                                                                  },

                                                                                                  "subclade_membership": {
                                                                                                    "value": "20B"
                                                                                                  },
                                                                                                  "submitting_lab": {
                                                                                                    "value": "Instituto Adolfo Lutz, Interdiciplinary Procedures Center, Strategic Laboratory"
                                                                                                  },
                                                                                                  "url": "https://www.gisaid.org"
                                                                                                }
                                                                                              },
                                                                                              {
                                                                                                "branch_attrs": {
                                                                                                  "labels": {
                                                                                                    "aa": "ORF1a: L3606F; ORF1b: I2303V; S: T22I"
                                                                                                  },
                                                                                                  "mutations": {
                                                                                                    "ORF1a": [
                                                                                                      "L3606F"
                                                                                                    ],
                                                                                                    "ORF1b": [
                                                                                                      "I2303V"
                                                                                                    ],
                                                                                                    "S": [
                                                                                                      "T22I"
                                                                                                    ],
                                                                                                    "nuc": [
                                                                                                      "G204T",
                                                                                                      "G11083T",
                                                                                                      "A20374G",
                                                                                                      "C21627T"
                                                                                                    ]
                                                                                                  }
                                                                                                },
                                                                                                "children": [
                                                                                                  {
                                                                                                    "branch_attrs": {
                                                                                                      "labels": {
                                                                                                        "aa": "ORF1a: M3498I; S: D80Y"
                                                                                                      },
                                                                                                      "mutations": {
                                                                                                        "ORF1a": [
                                                                                                          "M3498I"
                                                                                                        ],
                                                                                                        "S": [
                                                                                                          "D80Y"
                                                                                                        ],
                                                                                                        "nuc": [
                                                                                                          "T9727C",
                                                                                                          "G10759T",
                                                                                                          "T11077C",
                                                                                                          "C13881T",
                                                                                                          "C14790T",
                                                                                                          "G21800T"
                                                                                                        ]
                                                                                                      }
                                                                                                    },
                                                                                                    "name": "Nigeria/NCDC-9d/2020",
                                                                                                    "node_attrs": {

                                                                                                      "author": {
                                                                                                        "author": "Dr Ndodo Nnaemeka et al",
                                                                                                        "value": "Dr Ndodo Nnaemeka et al"
                                                                                                      },
                                                                                                      "clade_membership": {
                                                                                                        "value": "20B"
                                                                                                      },
                                                                                                      "country": {
                                                                                                        "value": "Africa"
                                                                                                      },
                                                                                                      "div": 18,
                                                                                                      "division": {
                                                                                                        "value": "Africa"
                                                                                                      },
                                                                                                      "division_exposure": {
                                                                                                        "value": "Africa"
                                                                                                      },
                                                                                                      "gisaid_epi_isl": {
                                                                                                        "value": "EPI_ISL_825714"
                                                                                                      },
                                                                                                      "host": {
                                                                                                        "value": "Human"
                                                                                                      },
                                                                                                      "custom_location": {
                                                                                                        "confidence": {
                                                                                                          "Africa": 1.0
                                                                                                        },
                                                                                                        "entropy": -1.000088900581841e-12,
                                                                                                        "value": "Africa"
                                                                                                      },
                                                                                                      "num_date": {
                                                                                                        "confidence": [
                                                                                                          2020.9084699453551,
                                                                                                          2020.9084699453551
                                                                                                        ],
                                                                                                        "value": 2020.9084699453551
                                                                                                      },
                                                                                                      "originating_lab": {
                                                                                                        "value": "Nigeria Centre For Disease Control"
                                                                                                      },
                                                                                                      "pangolin_lineage": {
                                                                                                        "value": "B.1.1.29"
                                                                                                      },
                                                                                                      "recency": {
                                                                                                        "value": "Older"
                                                                                                      },
                                                                                                      "region": {
                                                                                                        "value": "Africa"
                                                                                                      },
                                                                                                      "region_exposure": {
                                                                                                        "value": "Africa"
                                                                                                      },

                                                                                                      "subclade_membership": {
                                                                                                        "value": "20B"
                                                                                                      },
                                                                                                      "submitting_lab": {
                                                                                                        "value": "National reference Laboratory, NCDC, Gaduwa, Abuja"
                                                                                                      },
                                                                                                      "url": "https://www.gisaid.org"
                                                                                                    }
                                                                                                  },
                                                                                                  {
                                                                                                    "branch_attrs": {
                                                                                                      "labels": {
                                                                                                        "aa": "ORF1b: L2017F; ORF3a: V225F, G254*, V259L"
                                                                                                      },
                                                                                                      "mutations": {
                                                                                                        "ORF1b": [
                                                                                                          "L2017F"
                                                                                                        ],
                                                                                                        "ORF3a": [
                                                                                                          "V225F",
                                                                                                          "G254*",
                                                                                                          "V259L"
                                                                                                        ],
                                                                                                        "nuc": [
                                                                                                          "C6070T",
                                                                                                          "G19518T",
                                                                                                          "C24034T",
                                                                                                          "G26065T",
                                                                                                          "G26152T",
                                                                                                          "G26167C"
                                                                                                        ]
                                                                                                      }
                                                                                                    },
                                                                                                    "name": "Nigeria/CV602/2020",
                                                                                                    "node_attrs": {

                                                                                                      "author": {
                                                                                                        "author": "Oluniyi P.E. et al et al",
                                                                                                        "value": "Oluniyi P.E. et al et al"
                                                                                                      },
                                                                                                      "clade_membership": {
                                                                                                        "value": "20B"
                                                                                                      },
                                                                                                      "country": {
                                                                                                        "value": "Africa"
                                                                                                      },
                                                                                                      "div": 18,
                                                                                                      "division": {
                                                                                                        "value": "Africa"
                                                                                                      },
                                                                                                      "division_exposure": {
                                                                                                        "value": "Africa"
                                                                                                      },
                                                                                                      "gisaid_epi_isl": {
                                                                                                        "value": "EPI_ISL_906295"
                                                                                                      },
                                                                                                      "host": {
                                                                                                        "value": "Human"
                                                                                                      },
                                                                                                      "custom_location": {
                                                                                                        "confidence": {
                                                                                                          "Africa": 1.0
                                                                                                        },
                                                                                                        "entropy": -1.000088900581841e-12,
                                                                                                        "value": "Africa"
                                                                                                      },
                                                                                                      "num_date": {
                                                                                                        "confidence": [
                                                                                                          2020.957650273224,
                                                                                                          2020.957650273224
                                                                                                        ],
                                                                                                        "value": 2020.957650273224
                                                                                                      },
                                                                                                      "originating_lab": {
                                                                                                        "value": "Nigeria Centre for Disease Control (NCDC)"
                                                                                                      },
                                                                                                      "pangolin_lineage": {
                                                                                                        "value": "B.1.1.29"
                                                                                                      },
                                                                                                      "recency": {
                                                                                                        "value": "Older"
                                                                                                      },
                                                                                                      "region": {
                                                                                                        "value": "Africa"
                                                                                                      },
                                                                                                      "region_exposure": {
                                                                                                        "value": "Africa"
                                                                                                      },

                                                                                                      "subclade_membership": {
                                                                                                        "value": "20B"
                                                                                                      },
                                                                                                      "submitting_lab": {
                                                                                                        "value": "African Centre of Excellence for Genomics of Infectious Diseases (ACEGID), Redeemer's University"
                                                                                                      },
                                                                                                      "url": "https://www.gisaid.org"
                                                                                                    }
                                                                                                  },
                                                                                                  {
                                                                                                    "branch_attrs": {
                                                                                                      "labels": {
                                                                                                        "aa": "N: G212C; ORF1a: V2624M; S: T385I"
                                                                                                      },
                                                                                                      "mutations": {
                                                                                                        "N": [
                                                                                                          "G212C"
                                                                                                        ],
                                                                                                        "ORF1a": [
                                                                                                          "V2624M"
                                                                                                        ],
                                                                                                        "S": [
                                                                                                          "T385I"
                                                                                                        ],
                                                                                                        "nuc": [
                                                                                                          "G8135A",
                                                                                                          "C21811T",
                                                                                                          "C22716T",
                                                                                                          "G28907T",
                                                                                                          "G29543C",
                                                                                                          "G29737T"
                                                                                                        ]
                                                                                                      }
                                                                                                    },
                                                                                                    "children": [
                                                                                                      {
                                                                                                        "branch_attrs": {
                                                                                                          "labels": {
                                                                                                            "aa": "ORF1a: T4159I; ORF1b: E2266I"
                                                                                                          },
                                                                                                          "mutations": {
                                                                                                            "ORF1a": [
                                                                                                              "T4159I"
                                                                                                            ],
                                                                                                            "ORF1b": [
                                                                                                              "E2266I"
                                                                                                            ],
                                                                                                            "nuc": [
                                                                                                              "C12741T",
                                                                                                              "C13665T",
                                                                                                              "G20263A",
                                                                                                              "A20264T",
                                                                                                              "A20265T",
                                                                                                              "C20628T"
                                                                                                            ]
                                                                                                          }
                                                                                                        },
                                                                                                        "name": "Nigeria/CV665/2020",
                                                                                                        "node_attrs": {

                                                                                                          "author": {
                                                                                                            "author": "Olawoye et al",
                                                                                                            "value": "Olawoye et al"
                                                                                                          },
                                                                                                          "clade_membership": {
                                                                                                            "value": "20B"
                                                                                                          },
                                                                                                          "country": {
                                                                                                            "value": "Africa"
                                                                                                          },
                                                                                                          "div": 24,
                                                                                                          "division": {
                                                                                                            "value": "Africa"
                                                                                                          },
                                                                                                          "division_exposure": {
                                                                                                            "value": "Africa"
                                                                                                          },
                                                                                                          "gisaid_epi_isl": {
                                                                                                            "value": "EPI_ISL_1035817"
                                                                                                          },
                                                                                                          "host": {
                                                                                                            "value": "Human"
                                                                                                          },
                                                                                                          "custom_location": {
                                                                                                            "confidence": {
                                                                                                              "Africa": 1.0
                                                                                                            },
                                                                                                            "entropy": -1.000088900581841e-12,
                                                                                                            "value": "Africa"
                                                                                                          },
                                                                                                          "num_date": {
                                                                                                            "confidence": [
                                                                                                              2020.9658469945355,
                                                                                                              2020.9658469945355
                                                                                                            ],
                                                                                                            "value": 2020.9658469945355
                                                                                                          },
                                                                                                          "originating_lab": {
                                                                                                            "value": "Nigerian Centre for Disease Control (NCDC)"
                                                                                                          },
                                                                                                          "pangolin_lineage": {
                                                                                                            "value": "B.1.1.135"
                                                                                                          },
                                                                                                          "recency": {
                                                                                                            "value": "One week ago"
                                                                                                          },
                                                                                                          "region": {
                                                                                                            "value": "Africa"
                                                                                                          },
                                                                                                          "region_exposure": {
                                                                                                            "value": "Africa"
                                                                                                          },

                                                                                                          "subclade_membership": {
                                                                                                            "value": "20B"
                                                                                                          },
                                                                                                          "submitting_lab": {
                                                                                                            "value": "African Centre of Excellence for Genomics of Infectious Diseases (ACEGID), Redeemer\u2019s University, Ede"
                                                                                                          },
                                                                                                          "url": "https://www.gisaid.org"
                                                                                                        }
                                                                                                      },
                                                                                                      {
                                                                                                        "branch_attrs": {
                                                                                                          "mutations": {}
                                                                                                        },
                                                                                                        "children": [
                                                                                                          {
                                                                                                            "branch_attrs": {
                                                                                                              "labels": {
                                                                                                                "aa": "ORF1b: A1291S"
                                                                                                              },
                                                                                                              "mutations": {
                                                                                                                "ORF1b": [
                                                                                                                  "A1291S"
                                                                                                                ],
                                                                                                                "nuc": [
                                                                                                                  "G17338T"
                                                                                                                ]
                                                                                                              }
                                                                                                            },
                                                                                                            "name": "Nigeria/CV724/2020",
                                                                                                            "node_attrs": {

                                                                                                              "author": {
                                                                                                                "author": "Olawoye et al",
                                                                                                                "value": "Olawoye et al"
                                                                                                              },
                                                                                                              "clade_membership": {
                                                                                                                "value": "20B"
                                                                                                              },
                                                                                                              "country": {
                                                                                                                "value": "Africa"
                                                                                                              },
                                                                                                              "div": 19,
                                                                                                              "division": {
                                                                                                                "value": "Africa"
                                                                                                              },
                                                                                                              "division_exposure": {
                                                                                                                "value": "Africa"
                                                                                                              },
                                                                                                              "gisaid_epi_isl": {
                                                                                                                "value": "EPI_ISL_1093476"
                                                                                                              },
                                                                                                              "host": {
                                                                                                                "value": "Human"
                                                                                                              },
                                                                                                              "custom_location": {
                                                                                                                "confidence": {
                                                                                                                  "Africa": 0.9999999999999999
                                                                                                                },
                                                                                                                "entropy": -9.99866855976916e-13,
                                                                                                                "value": "Africa"
                                                                                                              },
                                                                                                              "num_date": {
                                                                                                                "confidence": [
                                                                                                                  2020.9986338797814,
                                                                                                                  2020.9986338797814
                                                                                                                ],
                                                                                                                "value": 2020.9986338797814
                                                                                                              },
                                                                                                              "originating_lab": {
                                                                                                                "value": "Nigerian Centre for Disease Control (NCDC)"
                                                                                                              },
                                                                                                              "pangolin_lineage": {
                                                                                                                "value": "B.1.1.135"
                                                                                                              },
                                                                                                              "recency": {
                                                                                                                "value": "3-7 days ago"
                                                                                                              },
                                                                                                              "region": {
                                                                                                                "value": "Africa"
                                                                                                              },
                                                                                                              "region_exposure": {
                                                                                                                "value": "Africa"
                                                                                                              },

                                                                                                              "subclade_membership": {
                                                                                                                "value": "20B"
                                                                                                              },
                                                                                                              "submitting_lab": {
                                                                                                                "value": "African Centre of Excellence for Genomics of Infectious Diseases (ACEGID), Redeemer\u2019s University"
                                                                                                              },
                                                                                                              "url": "https://www.gisaid.org"
                                                                                                            }
                                                                                                          },
                                                                                                          {
                                                                                                            "branch_attrs": {
                                                                                                              "mutations": {}
                                                                                                            },
                                                                                                            "name": "Nigeria/CV659/2020",
                                                                                                            "node_attrs": {

                                                                                                              "author": {
                                                                                                                "author": "Olawoye et al",
                                                                                                                "value": "Olawoye et al"
                                                                                                              },
                                                                                                              "clade_membership": {
                                                                                                                "value": "20B"
                                                                                                              },
                                                                                                              "country": {
                                                                                                                "value": "Africa"
                                                                                                              },
                                                                                                              "div": 18,
                                                                                                              "division": {
                                                                                                                "value": "Africa"
                                                                                                              },
                                                                                                              "division_exposure": {
                                                                                                                "value": "Africa"
                                                                                                              },
                                                                                                              "gisaid_epi_isl": {
                                                                                                                "value": "EPI_ISL_1035813"
                                                                                                              },
                                                                                                              "host": {
                                                                                                                "value": "Human"
                                                                                                              },
                                                                                                              "custom_location": {
                                                                                                                "confidence": {
                                                                                                                  "Africa": 0.9999999999999999
                                                                                                                },
                                                                                                                "entropy": -9.99866855976916e-13,
                                                                                                                "value": "Africa"
                                                                                                              },
                                                                                                              "num_date": {
                                                                                                                "confidence": [
                                                                                                                  2020.9439890710382,
                                                                                                                  2020.9439890710382
                                                                                                                ],
                                                                                                                "value": 2020.9439890710382
                                                                                                              },
                                                                                                              "originating_lab": {
                                                                                                                "value": "Nigerian Centre for Disease Control (NCDC)"
                                                                                                              },
                                                                                                              "pangolin_lineage": {
                                                                                                                "value": "B.1.1.135"
                                                                                                              },
                                                                                                              "recency": {
                                                                                                                "value": "One week ago"
                                                                                                              },
                                                                                                              "region": {
                                                                                                                "value": "Africa"
                                                                                                              },
                                                                                                              "region_exposure": {
                                                                                                                "value": "Africa"
                                                                                                              },

                                                                                                              "subclade_membership": {
                                                                                                                "value": "20B"
                                                                                                              },
                                                                                                              "submitting_lab": {
                                                                                                                "value": "African Centre of Excellence for Genomics of Infectious Diseases (ACEGID), Redeemer\u2019s University, Ede"
                                                                                                              },
                                                                                                              "url": "https://www.gisaid.org"
                                                                                                            }
                                                                                                          }
                                                                                                        ],
                                                                                                        "name": "NODE_0003018",
                                                                                                        "node_attrs": {
                                                                                                          "clade_membership": {
                                                                                                            "value": "20B"
                                                                                                          },
                                                                                                          "div": 18,
                                                                                                          "custom_location": {
                                                                                                            "confidence": {
                                                                                                              "Africa": 0.9993664102104177
                                                                                                            },
                                                                                                            "entropy": 0.00577213837551928,
                                                                                                            "value": "Africa"
                                                                                                          },
                                                                                                          "num_date": {
                                                                                                            "confidence": [
                                                                                                              2020.8737462033369,
                                                                                                              2020.9439890710382
                                                                                                            ],
                                                                                                            "value": 2020.94394141239
                                                                                                          },
                                                                                                          "subclade_membership": {
                                                                                                            "value": "20B"
                                                                                                          }
                                                                                                        }
                                                                                                      }
                                                                                                    ],
                                                                                                    "name": "NODE_0002745",
                                                                                                    "node_attrs": {
                                                                                                      "clade_membership": {
                                                                                                        "value": "20B"
                                                                                                      },
                                                                                                      "div": 18,
                                                                                                      "custom_location": {
                                                                                                        "confidence": {
                                                                                                          "Africa": 0.9993027359347316
                                                                                                        },
                                                                                                        "entropy": 0.006292142704019224,
                                                                                                        "value": "Africa"
                                                                                                      },
                                                                                                      "num_date": {
                                                                                                        "confidence": [
                                                                                                          2020.787369184424,
                                                                                                          2020.941837243202
                                                                                                        ],
                                                                                                        "value": 2020.859787035001
                                                                                                      },
                                                                                                      "subclade_membership": {
                                                                                                        "value": "20B"
                                                                                                      }
                                                                                                    }
                                                                                                  }
                                                                                                ],
                                                                                                "name": "NODE_0002743",
                                                                                                "node_attrs": {
                                                                                                  "clade_membership": {
                                                                                                    "value": "20B"
                                                                                                  },
                                                                                                  "div": 12,
                                                                                                  "custom_location": {
                                                                                                    "confidence": {
                                                                                                      "Africa": 0.9989351655052213
                                                                                                    },
                                                                                                    "entropy": 0.009221489420721915,
                                                                                                    "value": "Africa"
                                                                                                  },
                                                                                                  "num_date": {
                                                                                                    "confidence": [
                                                                                                      2020.3885243232667,
                                                                                                      2020.8910992546114
                                                                                                    ],
                                                                                                    "value": 2020.70602169311
                                                                                                  },
                                                                                                  "subclade_membership": {
                                                                                                    "value": "20B"
                                                                                                  }
                                                                                                }
                                                                                              }
                                                                                            ],
                                                                                            "name": "NODE_0003012",
                                                                                            "node_attrs": {
                                                                                              "clade_membership": {
                                                                                                "value": "20B"
                                                                                              },
                                                                                              "div": 8,
                                                                                              "custom_location": {
                                                                                                "confidence": {
                                                                                                  "Africa": 0.741851163311536,
                                                                                                  "Brazil": 0.043346816144907784,
                                                                                                  "Europe": 0.058888241181662436,
                                                                                                  "South America": 0.14679220262132514
                                                                                                },
                                                                                                "entropy": 0.8524029704643749,
                                                                                                "value": "Africa"
                                                                                              },
                                                                                              "num_date": {
                                                                                                "confidence": [
                                                                                                  2020.1327486263488,
                                                                                                  2020.7205442596655
                                                                                                ],
                                                                                                "value": 2020.4956244711375
                                                                                              },
                                                                                              "subclade_membership": {
                                                                                                "value": "20B"
                                                                                              }
                                                                                            }
                                                                                          }
                                                                                        ],
                                                                                        "name": "NODE_0002740",
                                                                                        "node_attrs": {
                                                                                          "clade_membership": {
                                                                                            "value": "20B"
                                                                                          },
                                                                                          "div": 8,
                                                                                          "custom_location": {
                                                                                            "confidence": {
                                                                                              "Africa": 0.7340308254784955,
                                                                                              "Asia": 0.011599612360722997,
                                                                                              "Europe": 0.058324476679319566,
                                                                                              "South America": 0.18950067609821955
                                                                                            },
                                                                                            "entropy": 0.7946317307239132,
                                                                                            "value": "Africa"
                                                                                          },
                                                                                          "num_date": {
                                                                                            "confidence": [
                                                                                              2020.127064921577,
                                                                                              2020.711778682343
                                                                                            ],
                                                                                            "value": 2020.4766100180886
                                                                                          },
                                                                                          "subclade_membership": {
                                                                                            "value": "20B"
                                                                                          }
                                                                                        }
                                                                                      }
                                                                                    ],
                                                                                    "name": "NODE_0003006",
                                                                                    "node_attrs": {
                                                                                      "clade_membership": {
                                                                                        "value": "20B"
                                                                                      },
                                                                                      "div": 7,
                                                                                      "custom_location": {
                                                                                        "confidence": {
                                                                                          "Africa": 0.12739125402140425,
                                                                                          "Asia": 0.06368865717710015,
                                                                                          "Europe": 0.1295149815666446,
                                                                                          "South America": 0.6774122448914882
                                                                                        },
                                                                                        "entropy": 0.9804623073714991,
                                                                                        "value": "South America"
                                                                                      },
                                                                                      "num_date": {
                                                                                        "confidence": [
                                                                                          2020.0665678758885,
                                                                                          2020.663819834569
                                                                                        ],
                                                                                        "value": 2020.4192033879933
                                                                                      },
                                                                                      "subclade_membership": {
                                                                                        "value": "20B"
                                                                                      }
                                                                                    }
                                                                                  }
                                                                                ],
                                                                                "name": "NODE_0003004",
                                                                                "node_attrs": {
                                                                                  "clade_membership": {
                                                                                    "value": "20B"
                                                                                  },
                                                                                  "div": 7,
                                                                                  "custom_location": {
                                                                                    "confidence": {
                                                                                      "Africa": 0.043624283809894325,
                                                                                      "Asia": 0.020845149619853537,
                                                                                      "Europe": 0.14333012990692262,
                                                                                      "South America": 0.7910666603385509
                                                                                    },
                                                                                    "entropy": 0.6897465489681219,
                                                                                    "value": "South America"
                                                                                  },
                                                                                  "num_date": {
                                                                                    "confidence": [
                                                                                      2020.2118755712415,
                                                                                      2020.2452108080422
                                                                                    ],
                                                                                    "value": 2020.232994914064
                                                                                  },
                                                                                  "subclade_membership": {
                                                                                    "value": "20B"
                                                                                  }
                                                                                }
                                                                              },
                                                                              {
                                                                                "branch_attrs": {
                                                                                  "mutations": {}
                                                                                },
                                                                                "children": [
                                                                                  {
                                                                                    "branch_attrs": {
                                                                                      "mutations": {}
                                                                                    },
                                                                                    "children": [
                                                                                      {
                                                                                        "branch_attrs": {
                                                                                          "mutations": {
                                                                                            "nuc": [
                                                                                              "G13348T"
                                                                                            ]
                                                                                          }
                                                                                        },
                                                                                        "children": [
                                                                                          {
                                                                                            "branch_attrs": {
                                                                                              "mutations": {
                                                                                                "nuc": [
                                                                                                  "C10279T",
                                                                                                  "G29777T"
                                                                                                ]
                                                                                              }
                                                                                            },
                                                                                            "name": "Ghana/WACCBIP-GS16/2020",
                                                                                            "node_attrs": {
                                                                                              "author": {
                                                                                                "author": "Ngoi et al",
                                                                                                "value": "Ngoi et al"
                                                                                              },
                                                                                              "clade_membership": {
                                                                                                "value": "20B"
                                                                                              },
                                                                                              "country": {
                                                                                                "value": "Africa"
                                                                                              },
                                                                                              "div": 10,
                                                                                              "division": {
                                                                                                "value": "Africa"
                                                                                              },
                                                                                              "division_exposure": {
                                                                                                "value": "Africa"
                                                                                              },
                                                                                              "genbank_accession": {
                                                                                                "value": "MW523401.1"
                                                                                              },
                                                                                              "gisaid_epi_isl": {
                                                                                                "value": "EPI_ISL_884841"
                                                                                              },
                                                                                              "host": {
                                                                                                "value": "Human"
                                                                                              },
                                                                                              "custom_location": {
                                                                                                "confidence": {
                                                                                                  "Africa": 1.0
                                                                                                },
                                                                                                "entropy": -1.000088900581841e-12,
                                                                                                "value": "Africa"
                                                                                              },
                                                                                              "num_date": {
                                                                                                "confidence": [
                                                                                                  2020.6653005464482,
                                                                                                  2020.6653005464482
                                                                                                ],
                                                                                                "value": 2020.6653005464482
                                                                                              },
                                                                                              "originating_lab": {
                                                                                                "value": "Department of Biochemistry, Cell and Molecular Biology, West African Centre for Cell Biology of Infectious Pathogens (WACCBIP), University of Ghana"
                                                                                              },
                                                                                              "pangolin_lineage": {
                                                                                                "value": "B.1.1.29"
                                                                                              },
                                                                                              "recency": {
                                                                                                "value": "Older"
                                                                                              },
                                                                                              "region": {
                                                                                                "value": "Africa"
                                                                                              },
                                                                                              "region_exposure": {
                                                                                                "value": "Africa"
                                                                                              },
                                                                                              "subclade_membership": {
                                                                                                "value": "20B"
                                                                                              },
                                                                                              "submitting_lab": {
                                                                                                "value": "Department of Biochemistry, Cell and Molecular Biology, West African Centre for Cell Biology of Infectious Pathogens (WACCBIP), University of Ghana"
                                                                                              },
                                                                                              "url": "https://www.gisaid.org"
                                                                                            }
                                                                                          },
                                                                                          {
                                                                                            "branch_attrs": {
                                                                                              "labels": {
                                                                                                "aa": "N: N11S, S193I; ORF1a: P3447S; ORF6: D61Y; ORF7a: I10V; ORF7b: F13L; ORF9b: M8V"
                                                                                              },
                                                                                              "mutations": {
                                                                                                "N": [
                                                                                                  "N11S",
                                                                                                  "S193I"
                                                                                                ],
                                                                                                "ORF1a": [
                                                                                                  "P3447S"
                                                                                                ],
                                                                                                "ORF6": [
                                                                                                  "D61Y"
                                                                                                ],
                                                                                                "ORF7a": [
                                                                                                  "I10V"
                                                                                                ],
                                                                                                "ORF7b": [
                                                                                                  "F13L"
                                                                                                ],
                                                                                                "ORF9b": [
                                                                                                  "M8V"
                                                                                                ],
                                                                                                "nuc": [
                                                                                                  "T3788C",
                                                                                                  "G6901A",
                                                                                                  "C10604T",
                                                                                                  "A10984G",
                                                                                                  "G18816T",
                                                                                                  "T21072C",
                                                                                                  "T23035C",
                                                                                                  "G27382T",
                                                                                                  "A27421G",
                                                                                                  "T27792C",
                                                                                                  "A28305G",
                                                                                                  "G28851T",
                                                                                                  "G29737-",
                                                                                                  "C29738-",
                                                                                                  "C29739-",
                                                                                                  "A29740-",
                                                                                                  "C29741-",
                                                                                                  "G29755C"
                                                                                                ]
                                                                                              }
                                                                                            },
                                                                                            "name": "Ghana/NMIMR-NTRA-9793/2020",
                                                                                            "node_attrs": {
                                                                                              "author": {
                                                                                                "author": "Adu et al",
                                                                                                "value": "Adu et al"
                                                                                              },
                                                                                              "clade_membership": {
                                                                                                "value": "20B"
                                                                                              },
                                                                                              "country": {
                                                                                                "value": "Africa"
                                                                                              },
                                                                                              "div": 21,
                                                                                              "division": {
                                                                                                "value": "Africa"
                                                                                              },
                                                                                              "division_exposure": {
                                                                                                "value": "Africa"
                                                                                              },
                                                                                              "genbank_accession": {
                                                                                                "value": "MW598435.1"
                                                                                              },
                                                                                              "gisaid_epi_isl": {
                                                                                                "value": "EPI_ISL_1018101"
                                                                                              },
                                                                                              "host": {
                                                                                                "value": "Human"
                                                                                              },
                                                                                              "custom_location": {
                                                                                                "confidence": {
                                                                                                  "Africa": 1.0
                                                                                                },
                                                                                                "entropy": -1.000088900581841e-12,
                                                                                                "value": "Africa"
                                                                                              },
                                                                                              "num_date": {
                                                                                                "confidence": [
                                                                                                  2020.8674863387978,
                                                                                                  2020.8674863387978
                                                                                                ],
                                                                                                "value": 2020.8674863387978
                                                                                              },
                                                                                              "originating_lab": {
                                                                                                "value": "Immunology, Noguchi Memorial Institute for Medical Research"
                                                                                              },
                                                                                              "pangolin_lineage": {
                                                                                                "value": "B.1.1.29"
                                                                                              },
                                                                                              "recency": {
                                                                                                "value": "One month ago"
                                                                                              },
                                                                                              "region": {
                                                                                                "value": "Africa"
                                                                                              },
                                                                                              "region_exposure": {
                                                                                                "value": "Africa"
                                                                                              },
                                                                                              "subclade_membership": {
                                                                                                "value": "20B"
                                                                                              },
                                                                                              "submitting_lab": {
                                                                                                "value": "Immunology, Noguchi Memorial Institute for Medical Research"
                                                                                              },
                                                                                              "url": "https://www.gisaid.org"
                                                                                            }
                                                                                          }
                                                                                        ],
                                                                                        "name": "NODE_0002864",
                                                                                        "node_attrs": {
                                                                                          "clade_membership": {
                                                                                            "value": "20B"
                                                                                          },
                                                                                          "div": 8,
                                                                                          "custom_location": {
                                                                                            "confidence": {
                                                                                              "Africa": 0.9817940777479216,
                                                                                              "Europe": 0.011574001270844033,
                                                                                              "South America": 0.005626725941592425
                                                                                            },
                                                                                            "entropy": 0.10604947571186756,
                                                                                            "value": "Africa"
                                                                                          },
                                                                                          "num_date": {
                                                                                            "confidence": [
                                                                                              2020.2314416114557,
                                                                                              2020.5489616409088
                                                                                            ],
                                                                                            "value": 2020.4175846272576
                                                                                          },
                                                                                          "subclade_membership": {
                                                                                            "value": "20B"
                                                                                          }
                                                                                        }
                                                                                      },
                                                                                      {
                                                                                        "branch_attrs": {
                                                                                          "labels": {
                                                                                            "aa": "ORF1a: D1036E"
                                                                                          },
                                                                                          "mutations": {
                                                                                            "ORF1a": [
                                                                                              "D1036E"
                                                                                            ],
                                                                                            "nuc": [
                                                                                              "C3373A"
                                                                                            ]
                                                                                          }
                                                                                        },
                                                                                        "children": [
                                                                                          {
                                                                                            "branch_attrs": {
                                                                                              "labels": {
                                                                                                "aa": "N: R204L, D343Y; ORF1a: S318L, Q455H, V721I, E1687D, A2355S; ORF1b: M1573I, A1798S, M2269T; S: G75V, C1247F"
                                                                                              },
                                                                                              "mutations": {
                                                                                                "N": [
                                                                                                  "R204L",
                                                                                                  "D343Y"
                                                                                                ],
                                                                                                "ORF1a": [
                                                                                                  "S318L",
                                                                                                  "Q455H",
                                                                                                  "V721I",
                                                                                                  "E1687D",
                                                                                                  "A2355S"
                                                                                                ],
                                                                                                "ORF1b": [
                                                                                                  "M1573I",
                                                                                                  "A1798S",
                                                                                                  "M2269T"
                                                                                                ],
                                                                                                "S": [
                                                                                                  "G75V",
                                                                                                  "C1247F"
                                                                                                ],
                                                                                                "nuc": [
                                                                                                  "C1218T",
                                                                                                  "A1630T",
                                                                                                  "G2426A",
                                                                                                  "C4331T",
                                                                                                  "G5326T",
                                                                                                  "C5986T",
                                                                                                  "G7328T",
                                                                                                  "C9733T",
                                                                                                  "C12664T",
                                                                                                  "C15273T",
                                                                                                  "G18186T",
                                                                                                  "G18859T",
                                                                                                  "T20273C",
                                                                                                  "G21786T",
                                                                                                  "G25302T",
                                                                                                  "C26882T",
                                                                                                  "G28884T",
                                                                                                  "C29119T",
                                                                                                  "G29300T",
                                                                                                  "G29742T"
                                                                                                ]
                                                                                              }
                                                                                            },
                                                                                            "children": [
                                                                                              {
                                                                                                "branch_attrs": {
                                                                                                  "labels": {
                                                                                                    "aa": "ORF8: S97G; S: G1124V"
                                                                                                  },
                                                                                                  "mutations": {
                                                                                                    "ORF8": [
                                                                                                      "S97G"
                                                                                                    ],
                                                                                                    "S": [
                                                                                                      "G1124V"
                                                                                                    ],
                                                                                                    "nuc": [
                                                                                                      "G24933T",
                                                                                                      "A28182G"
                                                                                                    ]
                                                                                                  }
                                                                                                },
                                                                                                "name": "mink/Poland/Pomorskie_4/2020",
                                                                                                "node_attrs": {
                                                                                                  "author": {
                                                                                                    "author": "Lukasz Rabalski et al",
                                                                                                    "value": "Lukasz Rabalski et al"
                                                                                                  },
                                                                                                  "clade_membership": {
                                                                                                    "value": "20B"
                                                                                                  },
                                                                                                  "country": {
                                                                                                    "value": "Europe"
                                                                                                  },
                                                                                                  "div": 30,
                                                                                                  "division": {
                                                                                                    "value": "Europe"
                                                                                                  },
                                                                                                  "division_exposure": {
                                                                                                    "value": "Europe"
                                                                                                  },
                                                                                                  "gisaid_epi_isl": {
                                                                                                    "value": "EPI_ISL_732948"
                                                                                                  },
                                                                                                  "host": {
                                                                                                    "value": "Mink"
                                                                                                  },
                                                                                                  "custom_location": {
                                                                                                    "confidence": {
                                                                                                      "Europe": 1.0
                                                                                                    },
                                                                                                    "entropy": -1.000088900581841e-12,
                                                                                                    "value": "Europe"
                                                                                                  },
                                                                                                  "num_date": {
                                                                                                    "confidence": [
                                                                                                      2020.8784153005465,
                                                                                                      2020.8784153005465
                                                                                                    ],
                                                                                                    "value": 2020.8784153005465
                                                                                                  },
                                                                                                  "originating_lab": {
                                                                                                    "value": "Department of Tropical Parasitology"
                                                                                                  },
                                                                                                  "pangolin_lineage": {
                                                                                                    "value": "B.1.1.279"
                                                                                                  },
                                                                                                  "recency": {
                                                                                                    "value": "Older"
                                                                                                  },
                                                                                                  "region": {
                                                                                                    "value": "Europe"
                                                                                                  },
                                                                                                  "region_exposure": {
                                                                                                    "value": "Europe"
                                                                                                  },
                                                                                                  "subclade_membership": {
                                                                                                    "value": "20B"
                                                                                                  },
                                                                                                  "submitting_lab": {
                                                                                                    "value": "Laboratory of Recombinant Vaccines"
                                                                                                  },
                                                                                                  "url": "https://www.gisaid.org"
                                                                                                }
                                                                                              },
                                                                                              {
                                                                                                "branch_attrs": {
                                                                                                  "mutations": {}
                                                                                                },
                                                                                                "children": [
                                                                                                  {
                                                                                                    "branch_attrs": {
                                                                                                      "mutations": {}
                                                                                                    },
                                                                                                    "name": "mink/Poland/Pomorskie_83/2020",
                                                                                                    "node_attrs": {
                                                                                                      "author": {
                                                                                                        "author": "Lukasz Rabalski et al",
                                                                                                        "value": "Lukasz Rabalski et al"
                                                                                                      },
                                                                                                      "clade_membership": {
                                                                                                        "value": "20B"
                                                                                                      },
                                                                                                      "country": {
                                                                                                        "value": "Europe"
                                                                                                      },
                                                                                                      "div": 28,
                                                                                                      "division": {
                                                                                                        "value": "Europe"
                                                                                                      },
                                                                                                      "division_exposure": {
                                                                                                        "value": "Europe"
                                                                                                      },
                                                                                                      "gisaid_epi_isl": {
                                                                                                        "value": "EPI_ISL_732958"
                                                                                                      },
                                                                                                      "host": {
                                                                                                        "value": "Mink"
                                                                                                      },
                                                                                                      "custom_location": {
                                                                                                        "confidence": {
                                                                                                          "Europe": 1.0
                                                                                                        },
                                                                                                        "entropy": -1.000088900581841e-12,
                                                                                                        "value": "Europe"
                                                                                                      },
                                                                                                      "num_date": {
                                                                                                        "confidence": [
                                                                                                          2020.8784153005465,
                                                                                                          2020.8784153005465
                                                                                                        ],
                                                                                                        "value": 2020.8784153005465
                                                                                                      },
                                                                                                      "originating_lab": {
                                                                                                        "value": "Department of Tropical Parasitology"
                                                                                                      },
                                                                                                      "pangolin_lineage": {
                                                                                                        "value": "B.1.1.279"
                                                                                                      },
                                                                                                      "recency": {
                                                                                                        "value": "Older"
                                                                                                      },
                                                                                                      "region": {
                                                                                                        "value": "Europe"
                                                                                                      },
                                                                                                      "region_exposure": {
                                                                                                        "value": "Europe"
                                                                                                      },
                                                                                                      "subclade_membership": {
                                                                                                        "value": "20B"
                                                                                                      },
                                                                                                      "submitting_lab": {
                                                                                                        "value": "Laboratory of Recombinant Vaccines"
                                                                                                      },
                                                                                                      "url": "https://www.gisaid.org"
                                                                                                    }
                                                                                                  },
                                                                                                  {
                                                                                                    "branch_attrs": {
                                                                                                      "mutations": {}
                                                                                                    },
                                                                                                    "name": "mink/Poland/Pomorskie_49/2020",
                                                                                                    "node_attrs": {
                                                                                                      "author": {
                                                                                                        "author": "Lukasz Rabalski et al",
                                                                                                        "value": "Lukasz Rabalski et al"
                                                                                                      },
                                                                                                      "clade_membership": {
                                                                                                        "value": "20B"
                                                                                                      },
                                                                                                      "country": {
                                                                                                        "value": "Europe"
                                                                                                      },
                                                                                                      "div": 28,
                                                                                                      "division": {
                                                                                                        "value": "Europe"
                                                                                                      },
                                                                                                      "division_exposure": {
                                                                                                        "value": "Europe"
                                                                                                      },
                                                                                                      "gisaid_epi_isl": {
                                                                                                        "value": "EPI_ISL_732953"
                                                                                                      },
                                                                                                      "host": {
                                                                                                        "value": "Mink"
                                                                                                      },
                                                                                                      "custom_location": {
                                                                                                        "confidence": {
                                                                                                          "Europe": 1.0
                                                                                                        },
                                                                                                        "entropy": -1.000088900581841e-12,
                                                                                                        "value": "Europe"
                                                                                                      },
                                                                                                      "num_date": {
                                                                                                        "confidence": [
                                                                                                          2020.8784153005465,
                                                                                                          2020.8784153005465
                                                                                                        ],
                                                                                                        "value": 2020.8784153005465
                                                                                                      },
                                                                                                      "originating_lab": {
                                                                                                        "value": "Department of Tropical Parasitology"
                                                                                                      },
                                                                                                      "pangolin_lineage": {
                                                                                                        "value": "B.1.1.279"
                                                                                                      },
                                                                                                      "recency": {
                                                                                                        "value": "Older"
                                                                                                      },
                                                                                                      "region": {
                                                                                                        "value": "Europe"
                                                                                                      },
                                                                                                      "region_exposure": {
                                                                                                        "value": "Europe"
                                                                                                      },
                                                                                                      "subclade_membership": {
                                                                                                        "value": "20B"
                                                                                                      },
                                                                                                      "submitting_lab": {
                                                                                                        "value": "Laboratory of Recombinant Vaccines"
                                                                                                      },
                                                                                                      "url": "https://www.gisaid.org"
                                                                                                    }
                                                                                                  }
                                                                                                ],
                                                                                                "name": "NODE_0003024",
                                                                                                "node_attrs": {
                                                                                                  "clade_membership": {
                                                                                                    "value": "20B"
                                                                                                  },
                                                                                                  "div": 28,
                                                                                                  "custom_location": {
                                                                                                    "confidence": {
                                                                                                      "Africa": 0.007676491391159295,
                                                                                                      "Asia": 0.004439999178595803,
                                                                                                      "Europe": 0.9838993667288533,
                                                                                                      "South America": 0.0034935233471091493
                                                                                                    },
                                                                                                    "entropy": 0.10116373924080127,
                                                                                                    "value": "Europe"
                                                                                                  },
                                                                                                  "num_date": {
                                                                                                    "confidence": [
                                                                                                      2020.8342032702453,
                                                                                                      2020.8784153005465
                                                                                                    ],
                                                                                                    "value": 2020.8784153005465
                                                                                                  },
                                                                                                  "subclade_membership": {
                                                                                                    "value": "20B"
                                                                                                  }
                                                                                                }
                                                                                              }
                                                                                            ],
                                                                                            "name": "NODE_0002872",
                                                                                            "node_attrs": {
                                                                                              "clade_membership": {
                                                                                                "value": "20B"
                                                                                              },
                                                                                              "div": 28,
                                                                                              "custom_location": {
                                                                                                "confidence": {
                                                                                                  "Africa": 0.07213606460903872,
                                                                                                  "Asia": 0.009222648400690913,
                                                                                                  "Europe": 0.9059228219073376,
                                                                                                  "South America": 0.011803153668015397
                                                                                                },
                                                                                                "entropy": 0.3816972784314099,
                                                                                                "value": "Europe"
                                                                                              },
                                                                                              "num_date": {
                                                                                                "confidence": [
                                                                                                  2020.7883736470574,
                                                                                                  2020.876186936399
                                                                                                ],
                                                                                                "value": 2020.8255362300204
                                                                                              },
                                                                                              "subclade_membership": {
                                                                                                "value": "20B"
                                                                                              }
                                                                                            }
                                                                                          },
                                                                                          {
                                                                                            "branch_attrs": {
                                                                                              "mutations": {}
                                                                                            },
                                                                                            "children": [
                                                                                              {
                                                                                                "branch_attrs": {
                                                                                                  "labels": {
                                                                                                    "aa": "N: A220V"
                                                                                                  },
                                                                                                  "mutations": {
                                                                                                    "N": [
                                                                                                      "A220V"
                                                                                                    ],
                                                                                                    "nuc": [
                                                                                                      "G10870T",
                                                                                                      "C28932T"
                                                                                                    ]
                                                                                                  }
                                                                                                },
                                                                                                "name": "Senegal/45436/2020",
                                                                                                "node_attrs": {

                                                                                                  "author": {
                                                                                                    "author": "Ndongo Dia et al",
                                                                                                    "value": "Ndongo Dia et al"
                                                                                                  },
                                                                                                  "clade_membership": {
                                                                                                    "value": "20B"
                                                                                                  },
                                                                                                  "country": {
                                                                                                    "value": "Africa"
                                                                                                  },
                                                                                                  "div": 10,
                                                                                                  "division": {
                                                                                                    "value": "Africa"
                                                                                                  },
                                                                                                  "division_exposure": {
                                                                                                    "value": "Africa"
                                                                                                  },
                                                                                                  "gisaid_epi_isl": {
                                                                                                    "value": "EPI_ISL_498238"
                                                                                                  },
                                                                                                  "host": {
                                                                                                    "value": "Human"
                                                                                                  },
                                                                                                  "custom_location": {
                                                                                                    "confidence": {
                                                                                                      "Africa": 0.9999999999999999
                                                                                                    },
                                                                                                    "entropy": -9.99866855976916e-13,
                                                                                                    "value": "Africa"
                                                                                                  },
                                                                                                  "num_date": {
                                                                                                    "confidence": [
                                                                                                      2020.4030054644809,
                                                                                                      2020.4030054644809
                                                                                                    ],
                                                                                                    "value": 2020.4030054644809
                                                                                                  },
                                                                                                  "originating_lab": {
                                                                                                    "value": "Institut Pasteur de Dakar"
                                                                                                  },
                                                                                                  "pangolin_lineage": {
                                                                                                    "value": "B.1.1.247"
                                                                                                  },
                                                                                                  "recency": {
                                                                                                    "value": "Older"
                                                                                                  },
                                                                                                  "region": {
                                                                                                    "value": "Africa"
                                                                                                  },
                                                                                                  "region_exposure": {
                                                                                                    "value": "Africa"
                                                                                                  },

                                                                                                  "subclade_membership": {
                                                                                                    "value": "20B"
                                                                                                  },
                                                                                                  "submitting_lab": {
                                                                                                    "value": "Institut Pasteur de Dakar"
                                                                                                  },
                                                                                                  "url": "https://www.gisaid.org"
                                                                                                }
                                                                                              },
                                                                                              {
                                                                                                "branch_attrs": {
                                                                                                  "mutations": {}
                                                                                                },
                                                                                                "children": [
                                                                                                  {
                                                                                                    "branch_attrs": {
                                                                                                      "labels": {
                                                                                                        "aa": "ORF1a: S302F, M3087I; ORF1b: T2171I, R2257S; ORF3a: G254R"
                                                                                                      },
                                                                                                      "mutations": {
                                                                                                        "ORF1a": [
                                                                                                          "S302F",
                                                                                                          "M3087I"
                                                                                                        ],
                                                                                                        "ORF1b": [
                                                                                                          "T2171I",
                                                                                                          "R2257S"
                                                                                                        ],
                                                                                                        "ORF3a": [
                                                                                                          "G254R"
                                                                                                        ],
                                                                                                        "nuc": [
                                                                                                          "C1170T",
                                                                                                          "G3091A",
                                                                                                          "A4984G",
                                                                                                          "C6883T",
                                                                                                          "C7051T",
                                                                                                          "A8938C",
                                                                                                          "G9526T",
                                                                                                          "C11020T",
                                                                                                          "C19944T",
                                                                                                          "C19979T",
                                                                                                          "G20238T",
                                                                                                          "G21724A",
                                                                                                          "G26152A",
                                                                                                          "G29332T"
                                                                                                        ]
                                                                                                      }
                                                                                                    },
                                                                                                    "name": "Serbia/Belgrade-2972550801/2021",
                                                                                                    "node_attrs": {
                                                                                                      "author": {
                                                                                                        "author": "Knezevic et al",
                                                                                                        "value": "Knezevic et al"
                                                                                                      },
                                                                                                      "clade_membership": {
                                                                                                        "value": "20B"
                                                                                                      },
                                                                                                      "country": {
                                                                                                        "value": "Europe"
                                                                                                      },
                                                                                                      "div": 22,
                                                                                                      "division": {
                                                                                                        "value": "Europe"
                                                                                                      },
                                                                                                      "division_exposure": {
                                                                                                        "value": "Europe"
                                                                                                      },
                                                                                                      "gisaid_epi_isl": {
                                                                                                        "value": "EPI_ISL_1017696"
                                                                                                      },
                                                                                                      "host": {
                                                                                                        "value": "Human"
                                                                                                      },
                                                                                                      "custom_location": {
                                                                                                        "confidence": {
                                                                                                          "Europe": 1.0
                                                                                                        },
                                                                                                        "entropy": -1.000088900581841e-12,
                                                                                                        "value": "Europe"
                                                                                                      },
                                                                                                      "num_date": {
                                                                                                        "confidence": [
                                                                                                          2021.0205479452054,
                                                                                                          2021.0205479452054
                                                                                                        ],
                                                                                                        "value": 2021.0205479452054
                                                                                                      },
                                                                                                      "originating_lab": {
                                                                                                        "value": "Institute of Virology, Vaccines and Sera ''Torlak''"
                                                                                                      },
                                                                                                      "pangolin_lineage": {
                                                                                                        "value": "B.1.1.294"
                                                                                                      },
                                                                                                      "recency": {
                                                                                                        "value": "One month ago"
                                                                                                      },
                                                                                                      "region": {
                                                                                                        "value": "Europe"
                                                                                                      },
                                                                                                      "region_exposure": {
                                                                                                        "value": "Europe"
                                                                                                      },
                                                                                                      "subclade_membership": {
                                                                                                        "value": "20B"
                                                                                                      },
                                                                                                      "submitting_lab": {
                                                                                                        "value": "Institute of microbiology and Immunology, Faculty of Medicine, University of Belgrade"
                                                                                                      },
                                                                                                      "url": "https://www.gisaid.org"
                                                                                                    }
                                                                                                  },
                                                                                                  {
                                                                                                    "branch_attrs": {
                                                                                                      "mutations": {}
                                                                                                    },
                                                                                                    "children": [
                                                                                                      {
                                                                                                        "branch_attrs": {
                                                                                                          "mutations": {}
                                                                                                        },
                                                                                                        "name": "Gambia/0548/2020",
                                                                                                        "node_attrs": {

                                                                                                          "author": {
                                                                                                            "author": "Sesay et al et al",
                                                                                                            "value": "Sesay et al et al"
                                                                                                          },
                                                                                                          "clade_membership": {
                                                                                                            "value": "20B"
                                                                                                          },
                                                                                                          "country": {
                                                                                                            "value": "Africa"
                                                                                                          },
                                                                                                          "div": 8,
                                                                                                          "division": {
                                                                                                            "value": "Africa"
                                                                                                          },
                                                                                                          "division_exposure": {
                                                                                                            "value": "Africa"
                                                                                                          },
                                                                                                          "gisaid_epi_isl": {
                                                                                                            "value": "EPI_ISL_471165"
                                                                                                          },
                                                                                                          "host": {
                                                                                                            "value": "Human"
                                                                                                          },
                                                                                                          "custom_location": {
                                                                                                            "confidence": {
                                                                                                              "Africa": 1.0
                                                                                                            },
                                                                                                            "entropy": -1.000088900581841e-12,
                                                                                                            "value": "Africa"
                                                                                                          },
                                                                                                          "num_date": {
                                                                                                            "confidence": [
                                                                                                              2020.3292349726776,
                                                                                                              2020.3292349726776
                                                                                                            ],
                                                                                                            "value": 2020.3292349726776
                                                                                                          },
                                                                                                          "originating_lab": {
                                                                                                            "value": "MRCG at LSHTM Genomics lab"
                                                                                                          },
                                                                                                          "pangolin_lineage": {
                                                                                                            "value": "B.1"
                                                                                                          },
                                                                                                          "recency": {
                                                                                                            "value": "Older"
                                                                                                          },
                                                                                                          "region": {
                                                                                                            "value": "Africa"
                                                                                                          },
                                                                                                          "region_exposure": {
                                                                                                            "value": "Africa"
                                                                                                          },

                                                                                                          "subclade_membership": {
                                                                                                            "value": "20B"
                                                                                                          },
                                                                                                          "submitting_lab": {
                                                                                                            "value": "MRCG at LSHTM Genomics lab"
                                                                                                          },
                                                                                                          "url": "https://www.gisaid.org"
                                                                                                        }
                                                                                                      },
                                                                                                      {
                                                                                                        "branch_attrs": {
                                                                                                          "labels": {
                                                                                                            "aa": "ORF1a: M85V; S: L5F"
                                                                                                          },
                                                                                                          "mutations": {
                                                                                                            "ORF1a": [
                                                                                                              "M85V"
                                                                                                            ],
                                                                                                            "S": [
                                                                                                              "L5F"
                                                                                                            ],
                                                                                                            "nuc": [
                                                                                                              "A518G",
                                                                                                              "C21575T",
                                                                                                              "G29766A"
                                                                                                            ]
                                                                                                          }
                                                                                                        },
                                                                                                        "name": "Egypt/CCHE57357-P-24/2020",
                                                                                                        "node_attrs": {
                                                                                                          "author": {
                                                                                                            "author": "Hatem et al",
                                                                                                            "value": "Hatem et al"
                                                                                                          },
                                                                                                          "clade_membership": {
                                                                                                            "value": "20B"
                                                                                                          },
                                                                                                          "country": {
                                                                                                            "value": "Africa"
                                                                                                          },
                                                                                                          "div": 11,
                                                                                                          "division": {
                                                                                                            "value": "Africa"
                                                                                                          },
                                                                                                          "division_exposure": {
                                                                                                            "value": "Africa"
                                                                                                          },
                                                                                                          "genbank_accession": {
                                                                                                            "value": "MW467493.1"
                                                                                                          },
                                                                                                          "gisaid_epi_isl": {
                                                                                                            "value": "EPI_ISL_812858"
                                                                                                          },
                                                                                                          "host": {
                                                                                                            "value": "Human"
                                                                                                          },
                                                                                                          "custom_location": {
                                                                                                            "confidence": {
                                                                                                              "Africa": 1.0
                                                                                                            },
                                                                                                            "entropy": -1.000088900581841e-12,
                                                                                                            "value": "Africa"
                                                                                                          },
                                                                                                          "num_date": {
                                                                                                            "confidence": [
                                                                                                              2020.47131147541,
                                                                                                              2020.47131147541
                                                                                                            ],
                                                                                                            "value": 2020.47131147541
                                                                                                          },
                                                                                                          "originating_lab": {
                                                                                                            "value": "Genomics Program, Children Cancer Hospital"
                                                                                                          },
                                                                                                          "pangolin_lineage": {
                                                                                                            "value": "B.1.1.247"
                                                                                                          },
                                                                                                          "recency": {
                                                                                                            "value": "Older"
                                                                                                          },
                                                                                                          "region": {
                                                                                                            "value": "Africa"
                                                                                                          },
                                                                                                          "region_exposure": {
                                                                                                            "value": "Africa"
                                                                                                          },
                                                                                                          "subclade_membership": {
                                                                                                            "value": "20B"
                                                                                                          },
                                                                                                          "submitting_lab": {
                                                                                                            "value": "Genomics Program, Children Cancer Hospital"
                                                                                                          },
                                                                                                          "url": "https://www.gisaid.org"
                                                                                                        }
                                                                                                      }
                                                                                                    ],
                                                                                                    "name": "NODE_0003028",
                                                                                                    "node_attrs": {
                                                                                                      "clade_membership": {
                                                                                                        "value": "20B"
                                                                                                      },
                                                                                                      "div": 8,
                                                                                                      "custom_location": {
                                                                                                        "confidence": {
                                                                                                          "Africa": 0.9883800161061931,
                                                                                                          "Europe": 0.01034334657743934
                                                                                                        },
                                                                                                        "entropy": 0.06836693977388197,
                                                                                                        "value": "Africa"
                                                                                                      },
                                                                                                      "num_date": {
                                                                                                        "confidence": [
                                                                                                          2020.3051995519713,
                                                                                                          2020.3292349726776
                                                                                                        ],
                                                                                                        "value": 2020.3292349726776
                                                                                                      },
                                                                                                      "subclade_membership": {
                                                                                                        "value": "20B"
                                                                                                      }
                                                                                                    }
                                                                                                  }
                                                                                                ],
                                                                                                "name": "NODE_0003026",
                                                                                                "node_attrs": {
                                                                                                  "clade_membership": {
                                                                                                    "value": "20B"
                                                                                                  },
                                                                                                  "div": 8,
                                                                                                  "custom_location": {
                                                                                                    "confidence": {
                                                                                                      "Africa": 0.8259128216247951,
                                                                                                      "Asia": 0.0038722629061220463,
                                                                                                      "Europe": 0.1642919124324769,
                                                                                                      "South America": 0.00560957876536843
                                                                                                    },
                                                                                                    "entropy": 0.5079935718295762,
                                                                                                    "value": "Africa"
                                                                                                  },
                                                                                                  "num_date": {
                                                                                                    "confidence": [
                                                                                                      2020.1977224383509,
                                                                                                      2020.3268850861086
                                                                                                    ],
                                                                                                    "value": 2020.3151356532635
                                                                                                  },
                                                                                                  "subclade_membership": {
                                                                                                    "value": "20B"
                                                                                                  }
                                                                                                }
                                                                                              }
                                                                                            ],
                                                                                            "name": "NODE_0003025",
                                                                                            "node_attrs": {
                                                                                              "clade_membership": {
                                                                                                "value": "20B"
                                                                                              },
                                                                                              "div": 8,
                                                                                              "custom_location": {
                                                                                                "confidence": {
                                                                                                  "Africa": 0.8728105365617296,
                                                                                                  "Asia": 0.0034327163837461795,
                                                                                                  "Europe": 0.11570593607313798,
                                                                                                  "South America": 0.0078029463162346945
                                                                                                },
                                                                                                "entropy": 0.4278290098125314,
                                                                                                "value": "Africa"
                                                                                              },
                                                                                              "num_date": {
                                                                                                "confidence": [
                                                                                                  2020.1962853991242,
                                                                                                  2020.31878799383
                                                                                                ],
                                                                                                "value": 2020.30138547804
                                                                                              },
                                                                                              "subclade_membership": {
                                                                                                "value": "20B"
                                                                                              }
                                                                                            }
                                                                                          }
                                                                                        ],
                                                                                        "name": "NODE_0002868",
                                                                                        "node_attrs": {
                                                                                          "clade_membership": {
                                                                                            "value": "20B"
                                                                                          },
                                                                                          "div": 8,
                                                                                          "custom_location": {
                                                                                            "confidence": {
                                                                                              "Africa": 0.6747776547170999,
                                                                                              "Asia": 0.009034176705190194,
                                                                                              "Europe": 0.27368644951064963,
                                                                                              "South America": 0.041715105090955516
                                                                                            },
                                                                                            "entropy": 0.8012415796486272,
                                                                                            "value": "Africa"
                                                                                          },
                                                                                          "num_date": {
                                                                                            "confidence": [
                                                                                              2020.1973633206699,
                                                                                              2020.316867893778
                                                                                            ],
                                                                                            "value": 2020.2757198778988
                                                                                          },
                                                                                          "subclade_membership": {
                                                                                            "value": "20B"
                                                                                          }
                                                                                        }
                                                                                      }
                                                                                    ],
                                                                                    "name": "NODE_0003020",
                                                                                    "node_attrs": {
                                                                                      "clade_membership": {
                                                                                        "value": "20B"
                                                                                      },
                                                                                      "div": 7,
                                                                                      "custom_location": {
                                                                                        "confidence": {
                                                                                          "Africa": 0.7046246549307622,
                                                                                          "Asia": 0.011094063024448104,
                                                                                          "Europe": 0.15968774539044606,
                                                                                          "South America": 0.12348460183544993
                                                                                        },
                                                                                        "entropy": 0.8562212469817038,
                                                                                        "value": "Africa"
                                                                                      },
                                                                                      "num_date": {
                                                                                        "confidence": [
                                                                                          2020.1881347367632,
                                                                                          2020.31156395938
                                                                                        ],
                                                                                        "value": 2020.2416608969345
                                                                                      },
                                                                                      "subclade_membership": {
                                                                                        "value": "20B"
                                                                                      }
                                                                                    }
                                                                                  },
                                                                                  {
                                                                                    "branch_attrs": {
                                                                                      "mutations": {}
                                                                                    },
                                                                                    "children": [
                                                                                      {
                                                                                        "branch_attrs": {
                                                                                          "mutations": {}
                                                                                        },
                                                                                        "children": [
                                                                                          {
                                                                                            "branch_attrs": {
                                                                                              "labels": {
                                                                                                "aa": "ORF1a: P305L, P1497L, V2061F"
                                                                                              },
                                                                                              "mutations": {
                                                                                                "ORF1a": [
                                                                                                  "P305L",
                                                                                                  "P1497L",
                                                                                                  "V2061F"
                                                                                                ],
                                                                                                "nuc": [
                                                                                                  "C1179T",
                                                                                                  "T2633C",
                                                                                                  "C4755T",
                                                                                                  "G6446T"
                                                                                                ]
                                                                                              }
                                                                                            },
                                                                                            "name": "Brazil/AM-20895548CN/2020",
                                                                                            "node_attrs": {

                                                                                              "author": {
                                                                                                "author": "Valdinete Nascimento et al",
                                                                                                "value": "Valdinete Nascimento et al B"
                                                                                              },
                                                                                              "clade_membership": {
                                                                                                "value": "20B"
                                                                                              },
                                                                                              "country": {
                                                                                                "value": "Brazil"
                                                                                              },
                                                                                              "div": 11,
                                                                                              "division": {
                                                                                                "value": "Amazonas BR"
                                                                                              },
                                                                                              "division_exposure": {
                                                                                                "value": "Amazonas BR"
                                                                                              },
                                                                                              "gisaid_epi_isl": {
                                                                                                "value": "EPI_ISL_1068251"
                                                                                              },
                                                                                              "host": {
                                                                                                "value": "Human"
                                                                                              },
                                                                                              "custom_location": {
                                                                                                "confidence": {
                                                                                                  "Brazil": 1.0
                                                                                                },
                                                                                                "entropy": -1.000088900581841e-12,
                                                                                                "value": "Brazil"
                                                                                              },
                                                                                              "location": {
                                                                                                "value": "Manaus"
                                                                                              },
                                                                                              "num_date": {
                                                                                                "confidence": [
                                                                                                  2020.5122950819673,
                                                                                                  2020.5122950819673
                                                                                                ],
                                                                                                "value": 2020.5122950819673
                                                                                              },
                                                                                              "originating_lab": {
                                                                                                "value": "Laboratorio de Ecologia de Doencas Transmissiveis na Amazonia, Instituto Leonidas e Maria Deane - Fiocruz Amazonia"
                                                                                              },
                                                                                              "pangolin_lineage": {
                                                                                                "value": "B.1.1.29"
                                                                                              },
                                                                                              "recency": {
                                                                                                "value": "One week ago"
                                                                                              },
                                                                                              "region": {
                                                                                                "value": "South America"
                                                                                              },
                                                                                              "region_exposure": {
                                                                                                "value": "South America"
                                                                                              },

                                                                                              "subclade_membership": {
                                                                                                "value": "20B"
                                                                                              },
                                                                                              "submitting_lab": {
                                                                                                "value": "Laboratorio de Ecologia de Doencas Transmissiveis na Amazonia, Instituto Leonidas e Maria Deane - Fiocruz Amazonia"
                                                                                              },
                                                                                              "url": "https://www.gisaid.org"
                                                                                            }
                                                                                          },
                                                                                          {
                                                                                            "branch_attrs": {
                                                                                              "labels": {
                                                                                                "aa": "N: N11S; ORF1a: I300F, Y1064C; ORF3a: S220N; ORF9b: M8V"
                                                                                              },
                                                                                              "mutations": {
                                                                                                "N": [
                                                                                                  "N11S"
                                                                                                ],
                                                                                                "ORF1a": [
                                                                                                  "I300F",
                                                                                                  "Y1064C"
                                                                                                ],
                                                                                                "ORF3a": [
                                                                                                  "S220N"
                                                                                                ],
                                                                                                "ORF9b": [
                                                                                                  "M8V"
                                                                                                ],
                                                                                                "nuc": [
                                                                                                  "A1163T",
                                                                                                  "A3456G",
                                                                                                  "T24685C",
                                                                                                  "G26051A",
                                                                                                  "A28305G"
                                                                                                ]
                                                                                              }
                                                                                            },
                                                                                            "children": [
                                                                                              {
                                                                                                "branch_attrs": {
                                                                                                  "labels": {
                                                                                                    "aa": "ORF1a: T614I, G3971S; ORF1b: M2581I"
                                                                                                  },
                                                                                                  "mutations": {
                                                                                                    "ORF1a": [
                                                                                                      "T614I",
                                                                                                      "G3971S"
                                                                                                    ],
                                                                                                    "ORF1b": [
                                                                                                      "M2581I"
                                                                                                    ],
                                                                                                    "nuc": [
                                                                                                      "C2106T",
                                                                                                      "A8728C",
                                                                                                      "C9559T",
                                                                                                      "G12176A",
                                                                                                      "G21210A",
                                                                                                      "C25728T"
                                                                                                    ]
                                                                                                  }
                                                                                                },
                                                                                                "name": "Bangladesh/CHRF-0102/2020",
                                                                                                "node_attrs": {

                                                                                                  "author": {
                                                                                                    "author": "Senjuti Saha et al",
                                                                                                    "value": "Senjuti Saha et al"
                                                                                                  },
                                                                                                  "clade_membership": {
                                                                                                    "value": "20B"
                                                                                                  },
                                                                                                  "country": {
                                                                                                    "value": "Asia"
                                                                                                  },
                                                                                                  "div": 18,
                                                                                                  "division": {
                                                                                                    "value": "Asia"
                                                                                                  },
                                                                                                  "division_exposure": {
                                                                                                    "value": "Asia"
                                                                                                  },
                                                                                                  "gisaid_epi_isl": {
                                                                                                    "value": "EPI_ISL_906096"
                                                                                                  },
                                                                                                  "host": {
                                                                                                    "value": "Human"
                                                                                                  },
                                                                                                  "custom_location": {
                                                                                                    "confidence": {
                                                                                                      "Asia": 1.0
                                                                                                    },
                                                                                                    "entropy": -1.000088900581841e-12,
                                                                                                    "value": "Asia"
                                                                                                  },
                                                                                                  "num_date": {
                                                                                                    "confidence": [
                                                                                                      2020.8920765027322,
                                                                                                      2020.8920765027322
                                                                                                    ],
                                                                                                    "value": 2020.8920765027322
                                                                                                  },
                                                                                                  "originating_lab": {
                                                                                                    "value": "Child Health Research Foundation"
                                                                                                  },
                                                                                                  "pangolin_lineage": {
                                                                                                    "value": "B.1.1.80"
                                                                                                  },
                                                                                                  "recency": {
                                                                                                    "value": "Older"
                                                                                                  },
                                                                                                  "region": {
                                                                                                    "value": "Asia"
                                                                                                  },
                                                                                                  "region_exposure": {
                                                                                                    "value": "Asia"
                                                                                                  },

                                                                                                  "subclade_membership": {
                                                                                                    "value": "20B"
                                                                                                  },
                                                                                                  "submitting_lab": {
                                                                                                    "value": "Child Health Research Foundation"
                                                                                                  },
                                                                                                  "url": "https://www.gisaid.org"
                                                                                                }
                                                                                              },
                                                                                              {
                                                                                                "branch_attrs": {
                                                                                                  "labels": {
                                                                                                    "aa": "ORF1a: A2690V; S: Q675H"
                                                                                                  },
                                                                                                  "mutations": {
                                                                                                    "ORF1a": [
                                                                                                      "A2690V"
                                                                                                    ],
                                                                                                    "S": [
                                                                                                      "Q675H"
                                                                                                    ],
                                                                                                    "nuc": [
                                                                                                      "C8334T",
                                                                                                      "G23587T"
                                                                                                    ]
                                                                                                  }
                                                                                                },
                                                                                                "children": [
                                                                                                  {
                                                                                                    "branch_attrs": {
                                                                                                      "mutations": {
                                                                                                        "nuc": [
                                                                                                          "G7393A",
                                                                                                          "C11747T"
                                                                                                        ]
                                                                                                      }
                                                                                                    },
                                                                                                    "name": "Singapore/1391/2020",
                                                                                                    "node_attrs": {

                                                                                                      "author": {
                                                                                                        "author": "Tze Minn Mak et al",
                                                                                                        "value": "Tze Minn Mak et al"
                                                                                                      },
                                                                                                      "clade_membership": {
                                                                                                        "value": "20B"
                                                                                                      },
                                                                                                      "country": {
                                                                                                        "value": "Asia"
                                                                                                      },
                                                                                                      "div": 16,
                                                                                                      "division": {
                                                                                                        "value": "Asia"
                                                                                                      },
                                                                                                      "division_exposure": {
                                                                                                        "value": "Asia"
                                                                                                      },
                                                                                                      "gisaid_epi_isl": {
                                                                                                        "value": "EPI_ISL_645118"
                                                                                                      },
                                                                                                      "host": {
                                                                                                        "value": "Human"
                                                                                                      },
                                                                                                      "custom_location": {
                                                                                                        "confidence": {
                                                                                                          "Asia": 1.0
                                                                                                        },
                                                                                                        "entropy": -1.000088900581841e-12,
                                                                                                        "value": "Asia"
                                                                                                      },
                                                                                                      "num_date": {
                                                                                                        "confidence": [
                                                                                                          2020.8401639344263,
                                                                                                          2020.8401639344263
                                                                                                        ],
                                                                                                        "value": 2020.8401639344263
                                                                                                      },
                                                                                                      "originating_lab": {
                                                                                                        "value": "National Public Health Laboratory, National Centre for Infectious Diseases"
                                                                                                      },
                                                                                                      "pangolin_lineage": {
                                                                                                        "value": "B.1.1.80"
                                                                                                      },
                                                                                                      "recency": {
                                                                                                        "value": "Older"
                                                                                                      },
                                                                                                      "region": {
                                                                                                        "value": "Asia"
                                                                                                      },
                                                                                                      "region_exposure": {
                                                                                                        "value": "Asia"
                                                                                                      },

                                                                                                      "subclade_membership": {
                                                                                                        "value": "20B"
                                                                                                      },
                                                                                                      "submitting_lab": {
                                                                                                        "value": "National Public Health Laboratory, National Centre for Infectious Diseases"
                                                                                                      },
                                                                                                      "url": "https://www.gisaid.org"
                                                                                                    }
                                                                                                  },
                                                                                                  {
                                                                                                    "branch_attrs": {
                                                                                                      "mutations": {
                                                                                                        "nuc": [
                                                                                                          "C26894T"
                                                                                                        ]
                                                                                                      }
                                                                                                    },
                                                                                                    "name": "Thailand/Bangkok-Am01/2020",
                                                                                                    "node_attrs": {
                                                                                                      "author": {
                                                                                                        "author": "Pilailuk Okada et al",
                                                                                                        "value": "Pilailuk Okada et al"
                                                                                                      },
                                                                                                      "clade_membership": {
                                                                                                        "value": "20B"
                                                                                                      },
                                                                                                      "country": {
                                                                                                        "value": "Asia"
                                                                                                      },
                                                                                                      "div": 15,
                                                                                                      "division": {
                                                                                                        "value": "Asia"
                                                                                                      },
                                                                                                      "division_exposure": {
                                                                                                        "value": "Asia"
                                                                                                      },
                                                                                                      "gisaid_epi_isl": {
                                                                                                        "value": "EPI_ISL_708820"
                                                                                                      },
                                                                                                      "host": {
                                                                                                        "value": "Human"
                                                                                                      },
                                                                                                      "custom_location": {
                                                                                                        "confidence": {
                                                                                                          "Asia": 1.0
                                                                                                        },
                                                                                                        "entropy": -1.000088900581841e-12,
                                                                                                        "value": "Asia"
                                                                                                      },
                                                                                                      "num_date": {
                                                                                                        "confidence": [
                                                                                                          2020.7773224043715,
                                                                                                          2020.7773224043715
                                                                                                        ],
                                                                                                        "value": 2020.7773224043715
                                                                                                      },
                                                                                                      "originating_lab": {
                                                                                                        "value": "Vajira Hospital"
                                                                                                      },
                                                                                                      "pangolin_lineage": {
                                                                                                        "value": "B.1.1.80"
                                                                                                      },
                                                                                                      "recency": {
                                                                                                        "value": "Older"
                                                                                                      },
                                                                                                      "region": {
                                                                                                        "value": "Asia"
                                                                                                      },
                                                                                                      "region_exposure": {
                                                                                                        "value": "Asia"
                                                                                                      },
                                                                                                      "subclade_membership": {
                                                                                                        "value": "20B"
                                                                                                      },
                                                                                                      "submitting_lab": {
                                                                                                        "value": "National Institute of Health, Department of Medical Sciences, Ministry of Public Health, Thailand"
                                                                                                      },
                                                                                                      "url": "https://www.gisaid.org"
                                                                                                    }
                                                                                                  }
                                                                                                ],
                                                                                                "name": "NODE_0002459",
                                                                                                "node_attrs": {
                                                                                                  "clade_membership": {
                                                                                                    "value": "20B"
                                                                                                  },
                                                                                                  "div": 14,
                                                                                                  "custom_location": {
                                                                                                    "confidence": {
                                                                                                      "Asia": 0.9927975196924478,
                                                                                                      "Europe": 0.004934540778618657,
                                                                                                      "South America": 0.0020636344632934977
                                                                                                    },
                                                                                                    "entropy": 0.0480635595252739,
                                                                                                    "value": "Asia"
                                                                                                  },
                                                                                                  "num_date": {
                                                                                                    "confidence": [
                                                                                                      2020.6728025767127,
                                                                                                      2020.7773224043715
                                                                                                    ],
                                                                                                    "value": 2020.7519228323283
                                                                                                  },
                                                                                                  "subclade_membership": {
                                                                                                    "value": "20B"
                                                                                                  }
                                                                                                }
                                                                                              }
                                                                                            ],
                                                                                            "name": "NODE_0002458",
                                                                                            "node_attrs": {
                                                                                              "clade_membership": {
                                                                                                "value": "20B"
                                                                                              },
                                                                                              "div": 12,
                                                                                              "custom_location": {
                                                                                                "confidence": {
                                                                                                  "Asia": 0.9346192660443635,
                                                                                                  "Brazil": 0.001917653197318282,
                                                                                                  "Europe": 0.028485164445447207,
                                                                                                  "South America": 0.03361316708488311
                                                                                                },
                                                                                                "entropy": 0.3004043390594462,
                                                                                                "value": "Asia"
                                                                                              },
                                                                                              "num_date": {
                                                                                                "confidence": [
                                                                                                  2020.5222191239213,
                                                                                                  2020.7708228096456
                                                                                                ],
                                                                                                "value": 2020.5990210306197
                                                                                              },
                                                                                              "subclade_membership": {
                                                                                                "value": "20B"
                                                                                              }
                                                                                            }
                                                                                          }
                                                                                        ],
                                                                                        "name": "NODE_0003030",
                                                                                        "node_attrs": {
                                                                                          "clade_membership": {
                                                                                            "value": "20B"
                                                                                          },
                                                                                          "div": 7,
                                                                                          "custom_location": {
                                                                                            "confidence": {
                                                                                              "Asia": 0.19214395563263573,
                                                                                              "Brazil": 0.14202923609027548,
                                                                                              "Europe": 0.10574557195094877,
                                                                                              "South America": 0.5500054471822187
                                                                                            },
                                                                                            "entropy": 1.2131257064870935,
                                                                                            "value": "South America"
                                                                                          },
                                                                                          "num_date": {
                                                                                            "confidence": [
                                                                                              2020.1907672776322,
                                                                                              2020.480524672522
                                                                                            ],
                                                                                            "value": 2020.2550311018324
                                                                                          },
                                                                                          "subclade_membership": {
                                                                                            "value": "20B"
                                                                                          }
                                                                                        }
                                                                                      },
                                                                                      {
                                                                                        "branch_attrs": {
                                                                                          "mutations": {}
                                                                                        },
                                                                                        "children": [
                                                                                          {
                                                                                            "branch_attrs": {
                                                                                              "mutations": {}
                                                                                            },
                                                                                            "children": [
                                                                                              {
                                                                                                "branch_attrs": {
                                                                                                  "mutations": {
                                                                                                    "nuc": [
                                                                                                      "C15720T"
                                                                                                    ]
                                                                                                  }
                                                                                                },
                                                                                                "children": [
                                                                                                  {
                                                                                                    "branch_attrs": {
                                                                                                      "mutations": {}
                                                                                                    },
                                                                                                    "name": "Chile/AT-CMM-00063/2020",
                                                                                                    "node_attrs": {

                                                                                                      "author": {
                                                                                                        "author": "Gaete A et al",
                                                                                                        "value": "Gaete A et al"
                                                                                                      },
                                                                                                      "clade_membership": {
                                                                                                        "value": "20B"
                                                                                                      },
                                                                                                      "country": {
                                                                                                        "value": "Chile"
                                                                                                      },
                                                                                                      "div": 8,
                                                                                                      "division": {
                                                                                                        "value": "Atacama"
                                                                                                      },
                                                                                                      "division_exposure": {
                                                                                                        "value": "Atacama"
                                                                                                      },
                                                                                                      "gisaid_epi_isl": {
                                                                                                        "value": "EPI_ISL_468758"
                                                                                                      },
                                                                                                      "host": {
                                                                                                        "value": "Human"
                                                                                                      },
                                                                                                      "custom_location": {
                                                                                                        "confidence": {
                                                                                                          "South America": 1.0
                                                                                                        },
                                                                                                        "entropy": -1.000088900581841e-12,
                                                                                                        "value": "South America"
                                                                                                      },
                                                                                                      "location": {
                                                                                                        "value": "Copiapo"
                                                                                                      },
                                                                                                      "num_date": {
                                                                                                        "confidence": [
                                                                                                          2020.3319672131147,
                                                                                                          2020.3319672131147
                                                                                                        ],
                                                                                                        "value": 2020.3319672131147
                                                                                                      },
                                                                                                      "originating_lab": {
                                                                                                        "value": "Laboratorio de Biologia Molecular, Facultad de Medicina, Universidad de Atacama"
                                                                                                      },
                                                                                                      "pangolin_lineage": {
                                                                                                        "value": "B.1.1.70"
                                                                                                      },
                                                                                                      "recency": {
                                                                                                        "value": "Older"
                                                                                                      },
                                                                                                      "region": {
                                                                                                        "value": "South America"
                                                                                                      },
                                                                                                      "region_exposure": {
                                                                                                        "value": "South America"
                                                                                                      },

                                                                                                      "subclade_membership": {
                                                                                                        "value": "20B"
                                                                                                      },
                                                                                                      "submitting_lab": {
                                                                                                        "value": "Center for Mathematical Modeling and Center for Genome Regulation. Santiago, Chile"
                                                                                                      },
                                                                                                      "url": "https://www.gisaid.org"
                                                                                                    }
                                                                                                  },
                                                                                                  {
                                                                                                    "branch_attrs": {
                                                                                                      "mutations": {}
                                                                                                    },
                                                                                                    "name": "Chile/AT-CMM-00064/2020",
                                                                                                    "node_attrs": {

                                                                                                      "author": {
                                                                                                        "author": "Gaete A et al",
                                                                                                        "value": "Gaete A et al"
                                                                                                      },
                                                                                                      "clade_membership": {
                                                                                                        "value": "20B"
                                                                                                      },
                                                                                                      "country": {
                                                                                                        "value": "Chile"
                                                                                                      },
                                                                                                      "div": 8,
                                                                                                      "division": {
                                                                                                        "value": "Atacama"
                                                                                                      },
                                                                                                      "division_exposure": {
                                                                                                        "value": "Atacama"
                                                                                                      },
                                                                                                      "gisaid_epi_isl": {
                                                                                                        "value": "EPI_ISL_468759"
                                                                                                      },
                                                                                                      "host": {
                                                                                                        "value": "Human"
                                                                                                      },
                                                                                                      "custom_location": {
                                                                                                        "confidence": {
                                                                                                          "South America": 1.0
                                                                                                        },
                                                                                                        "entropy": -1.000088900581841e-12,
                                                                                                        "value": "South America"
                                                                                                      },
                                                                                                      "location": {
                                                                                                        "value": "Copiapo"
                                                                                                      },
                                                                                                      "num_date": {
                                                                                                        "confidence": [
                                                                                                          2020.3319672131147,
                                                                                                          2020.3319672131147
                                                                                                        ],
                                                                                                        "value": 2020.3319672131147
                                                                                                      },
                                                                                                      "originating_lab": {
                                                                                                        "value": "Laboratorio de Biologia Molecular, Facultad de Medicina, Universidad de Atacama"
                                                                                                      },
                                                                                                      "pangolin_lineage": {
                                                                                                        "value": "B.1.1.70"
                                                                                                      },
                                                                                                      "recency": {
                                                                                                        "value": "Older"
                                                                                                      },
                                                                                                      "region": {
                                                                                                        "value": "South America"
                                                                                                      },
                                                                                                      "region_exposure": {
                                                                                                        "value": "South America"
                                                                                                      },

                                                                                                      "subclade_membership": {
                                                                                                        "value": "20B"
                                                                                                      },
                                                                                                      "submitting_lab": {
                                                                                                        "value": "Center for Mathematical Modeling and Center for Genome Regulation. Santiago, Chile"
                                                                                                      },
                                                                                                      "url": "https://www.gisaid.org"
                                                                                                    }
                                                                                                  }
                                                                                                ],
                                                                                                "name": "NODE_0002845",
                                                                                                "node_attrs": {
                                                                                                  "clade_membership": {
                                                                                                    "value": "20B"
                                                                                                  },
                                                                                                  "div": 8,
                                                                                                  "custom_location": {
                                                                                                    "confidence": {
                                                                                                      "Europe": 0.002231270563815338,
                                                                                                      "South America": 0.9969065343194211
                                                                                                    },
                                                                                                    "entropy": 0.023900967750430453,
                                                                                                    "value": "South America"
                                                                                                  },
                                                                                                  "num_date": {
                                                                                                    "confidence": [
                                                                                                      2020.3027543411094,
                                                                                                      2020.3319672131147
                                                                                                    ],
                                                                                                    "value": 2020.3319672131147
                                                                                                  },
                                                                                                  "subclade_membership": {
                                                                                                    "value": "20B"
                                                                                                  }
                                                                                                }
                                                                                              },
                                                                                              {
                                                                                                "branch_attrs": {
                                                                                                  "mutations": {
                                                                                                    "nuc": [
                                                                                                      "G9802T"
                                                                                                    ]
                                                                                                  }
                                                                                                },
                                                                                                "children": [
                                                                                                  {
                                                                                                    "branch_attrs": {
                                                                                                      "labels": {
                                                                                                        "aa": "ORF1a: M315I, K798N, M3934I; ORF1b: T67I; ORF7b: H37L"
                                                                                                      },
                                                                                                      "mutations": {
                                                                                                        "ORF1a": [
                                                                                                          "M315I",
                                                                                                          "K798N",
                                                                                                          "M3934I"
                                                                                                        ],
                                                                                                        "ORF1b": [
                                                                                                          "T67I"
                                                                                                        ],
                                                                                                        "ORF7b": [
                                                                                                          "H37L"
                                                                                                        ],
                                                                                                        "nuc": [
                                                                                                          "G1210T",
                                                                                                          "G2659T",
                                                                                                          "G12067T",
                                                                                                          "C13667T",
                                                                                                          "G15957T",
                                                                                                          "C19017T",
                                                                                                          "A27865T",
                                                                                                          "T27866A",
                                                                                                          "T29785A"
                                                                                                        ]
                                                                                                      }
                                                                                                    },
                                                                                                    "name": "NewZealand/20CV0541/2020",
                                                                                                    "node_attrs": {
                                                                                                      "author": {
                                                                                                        "author": "Xiaoyun Ren et al",
                                                                                                        "value": "Xiaoyun Ren et al"
                                                                                                      },
                                                                                                      "clade_membership": {
                                                                                                        "value": "20B"
                                                                                                      },
                                                                                                      "country": {
                                                                                                        "value": "Oceania"
                                                                                                      },
                                                                                                      "div": 17,
                                                                                                      "division": {
                                                                                                        "value": "Oceania"
                                                                                                      },
                                                                                                      "division_exposure": {
                                                                                                        "value": "Oceania"
                                                                                                      },
                                                                                                      "gisaid_epi_isl": {
                                                                                                        "value": "EPI_ISL_637092"
                                                                                                      },
                                                                                                      "host": {
                                                                                                        "value": "Human"
                                                                                                      },
                                                                                                      "custom_location": {
                                                                                                        "confidence": {
                                                                                                          "Oceania": 1.0
                                                                                                        },
                                                                                                        "entropy": -1.000088900581841e-12,
                                                                                                        "value": "Oceania"
                                                                                                      },
                                                                                                      "num_date": {
                                                                                                        "confidence": [
                                                                                                          2020.8510928961748,
                                                                                                          2020.8510928961748
                                                                                                        ],
                                                                                                        "value": 2020.8510928961748
                                                                                                      },
                                                                                                      "originating_lab": {
                                                                                                        "value": "LabPLUS"
                                                                                                      },
                                                                                                      "pangolin_lineage": {
                                                                                                        "value": "B.1.1.307"
                                                                                                      },
                                                                                                      "recency": {
                                                                                                        "value": "Older"
                                                                                                      },
                                                                                                      "region": {
                                                                                                        "value": "Oceania"
                                                                                                      },
                                                                                                      "region_exposure": {
                                                                                                        "value": "Oceania"
                                                                                                      },

                                                                                                      "subclade_membership": {
                                                                                                        "value": "20B"
                                                                                                      },
                                                                                                      "submitting_lab": {
                                                                                                        "value": "Institute of Environmental Science and Research (ESR)"
                                                                                                      },
                                                                                                      "url": "https://www.gisaid.org"
                                                                                                    }
                                                                                                  },
                                                                                                  {
                                                                                                    "branch_attrs": {
                                                                                                      "labels": {
                                                                                                        "aa": "ORF1b: T1540I; ORF8: G66X, S67-, K68X, *122X"
                                                                                                      },
                                                                                                      "mutations": {
                                                                                                        "ORF1b": [
                                                                                                          "T1540I"
                                                                                                        ],
                                                                                                        "ORF8": [
                                                                                                          "G66X",
                                                                                                          "S67-",
                                                                                                          "K68X",
                                                                                                          "*122X"
                                                                                                        ],
                                                                                                        "nuc": [
                                                                                                          "C18086T",
                                                                                                          "C19662T",
                                                                                                          "T19839C",
                                                                                                          "T21388C",
                                                                                                          "C25572T",
                                                                                                          "G28090-",
                                                                                                          "T28091-",
                                                                                                          "T28092-",
                                                                                                          "C28093-",
                                                                                                          "T28094-",
                                                                                                          "A28095-"
                                                                                                        ]
                                                                                                      }
                                                                                                    },
                                                                                                    "children": [
                                                                                                      {
                                                                                                        "branch_attrs": {
                                                                                                          "labels": {
                                                                                                            "aa": "ORF1a: G1030S"
                                                                                                          },
                                                                                                          "mutations": {
                                                                                                            "ORF1a": [
                                                                                                              "G1030S"
                                                                                                            ],
                                                                                                            "nuc": [
                                                                                                              "G3353A"
                                                                                                            ]
                                                                                                          }
                                                                                                        },
                                                                                                        "name": "Peru/ANC-UPCH-0299/2020",
                                                                                                        "node_attrs": {

                                                                                                          "author": {
                                                                                                            "author": "Pablo Tsukayama et al",
                                                                                                            "value": "Pablo Tsukayama et al"
                                                                                                          },
                                                                                                          "clade_membership": {
                                                                                                            "value": "20B"
                                                                                                          },
                                                                                                          "country": {
                                                                                                            "value": "Peru"
                                                                                                          },
                                                                                                          "div": 14,
                                                                                                          "division": {
                                                                                                            "value": "Ancash"
                                                                                                          },
                                                                                                          "division_exposure": {
                                                                                                            "value": "Ancash"
                                                                                                          },
                                                                                                          "gisaid_epi_isl": {
                                                                                                            "value": "EPI_ISL_812460"
                                                                                                          },
                                                                                                          "host": {
                                                                                                            "value": "Human"
                                                                                                          },
                                                                                                          "custom_location": {
                                                                                                            "confidence": {
                                                                                                              "South America": 1.0
                                                                                                            },
                                                                                                            "entropy": -1.000088900581841e-12,
                                                                                                            "value": "South America"
                                                                                                          },
                                                                                                          "location": {
                                                                                                            "value": "Huaraz"
                                                                                                          },
                                                                                                          "num_date": {
                                                                                                            "confidence": [
                                                                                                              2020.9439890710382,
                                                                                                              2020.9439890710382
                                                                                                            ],
                                                                                                            "value": 2020.9439890710382
                                                                                                          },
                                                                                                          "originating_lab": {
                                                                                                            "value": "Laboratorio de Referencia Nacional de Virus Respiratorios, Instituto Nacional de Salud Peru"
                                                                                                          },
                                                                                                          "pangolin_lineage": {
                                                                                                            "value": "B.1.1.158"
                                                                                                          },
                                                                                                          "recency": {
                                                                                                            "value": "Older"
                                                                                                          },
                                                                                                          "region": {
                                                                                                            "value": "South America"
                                                                                                          },
                                                                                                          "region_exposure": {
                                                                                                            "value": "South America"
                                                                                                          },

                                                                                                          "subclade_membership": {
                                                                                                            "value": "20B"
                                                                                                          },
                                                                                                          "submitting_lab": {
                                                                                                            "value": "Laboratorio de Gen\u00f3mica Microbiana, Universidad Peruana Cayetano Heredia"
                                                                                                          },
                                                                                                          "url": "https://www.gisaid.org"
                                                                                                        }
                                                                                                      },
                                                                                                      {
                                                                                                        "branch_attrs": {
                                                                                                          "mutations": {}
                                                                                                        },
                                                                                                        "name": "Peru/LIM-UPCH-0331/2020",
                                                                                                        "node_attrs": {

                                                                                                          "author": {
                                                                                                            "author": "Pablo Tsukayama et al",
                                                                                                            "value": "Pablo Tsukayama et al"
                                                                                                          },
                                                                                                          "clade_membership": {
                                                                                                            "value": "20B"
                                                                                                          },
                                                                                                          "country": {
                                                                                                            "value": "Peru"
                                                                                                          },
                                                                                                          "div": 13,
                                                                                                          "division": {
                                                                                                            "value": "Lima"
                                                                                                          },
                                                                                                          "division_exposure": {
                                                                                                            "value": "Lima"
                                                                                                          },
                                                                                                          "gisaid_epi_isl": {
                                                                                                            "value": "EPI_ISL_812487"
                                                                                                          },
                                                                                                          "host": {
                                                                                                            "value": "Human"
                                                                                                          },
                                                                                                          "custom_location": {
                                                                                                            "confidence": {
                                                                                                              "South America": 1.0
                                                                                                            },
                                                                                                            "entropy": -1.000088900581841e-12,
                                                                                                            "value": "South America"
                                                                                                          },
                                                                                                          "num_date": {
                                                                                                            "confidence": [
                                                                                                              2020.9467213114754,
                                                                                                              2020.9467213114754
                                                                                                            ],
                                                                                                            "value": 2020.9467213114754
                                                                                                          },
                                                                                                          "originating_lab": {
                                                                                                            "value": "Laboratorio de Referencia Nacional de Virus Respiratorios, Instituto Nacional de Salud Peru"
                                                                                                          },
                                                                                                          "pangolin_lineage": {
                                                                                                            "value": "B.1.1.158"
                                                                                                          },
                                                                                                          "recency": {
                                                                                                            "value": "Older"
                                                                                                          },
                                                                                                          "region": {
                                                                                                            "value": "South America"
                                                                                                          },
                                                                                                          "region_exposure": {
                                                                                                            "value": "South America"
                                                                                                          },

                                                                                                          "subclade_membership": {
                                                                                                            "value": "20B"
                                                                                                          },
                                                                                                          "submitting_lab": {
                                                                                                            "value": "Laboratorio de Gen\u00f3mica Microbiana, Universidad Peruana Cayetano Heredia"
                                                                                                          },
                                                                                                          "url": "https://www.gisaid.org"
                                                                                                        }
                                                                                                      }
                                                                                                    ],
                                                                                                    "name": "NODE_0002690",
                                                                                                    "node_attrs": {
                                                                                                      "clade_membership": {
                                                                                                        "value": "20B"
                                                                                                      },
                                                                                                      "div": 13,
                                                                                                      "custom_location": {
                                                                                                        "confidence": {
                                                                                                          "Europe": 0.004403921148841118,
                                                                                                          "South America": 0.9939528262713164
                                                                                                        },
                                                                                                        "entropy": 0.04270601149484896,
                                                                                                        "value": "South America"
                                                                                                      },
                                                                                                      "num_date": {
                                                                                                        "confidence": [
                                                                                                          2020.8280675079902,
                                                                                                          2020.9434900178067
                                                                                                        ],
                                                                                                        "value": 2020.929745258437
                                                                                                      },
                                                                                                      "subclade_membership": {
                                                                                                        "value": "20B"
                                                                                                      }
                                                                                                    }
                                                                                                  }
                                                                                                ],
                                                                                                "name": "NODE_0002689",
                                                                                                "node_attrs": {
                                                                                                  "clade_membership": {
                                                                                                    "value": "20B"
                                                                                                  },
                                                                                                  "div": 8,
                                                                                                  "custom_location": {
                                                                                                    "confidence": {
                                                                                                      "Asia": 0.0074486924961398955,
                                                                                                      "Europe": 0.03503936137803856,
                                                                                                      "Oceania": 0.01358418389043549,
                                                                                                      "South America": 0.9404438452460867
                                                                                                    },
                                                                                                    "entropy": 0.29369259599691977,
                                                                                                    "value": "South America"
                                                                                                  },
                                                                                                  "num_date": {
                                                                                                    "confidence": [
                                                                                                      2020.2019351185768,
                                                                                                      2020.693390234151
                                                                                                    ],
                                                                                                    "value": 2020.4693477733772
                                                                                                  },
                                                                                                  "subclade_membership": {
                                                                                                    "value": "20B"
                                                                                                  }
                                                                                                }
                                                                                              }
                                                                                            ],
                                                                                            "name": "NODE_0003034",
                                                                                            "node_attrs": {
                                                                                              "clade_membership": {
                                                                                                "value": "20B"
                                                                                              },
                                                                                              "div": 7,
                                                                                              "custom_location": {
                                                                                                "confidence": {
                                                                                                  "Asia": 0.002590315495760149,
                                                                                                  "Europe": 0.013293419057698652,
                                                                                                  "South America": 0.9823607806190245
                                                                                                },
                                                                                                "entropy": 0.10370237241357998,
                                                                                                "value": "South America"
                                                                                              },
                                                                                              "num_date": {
                                                                                                "confidence": [
                                                                                                  2020.1856092028052,
                                                                                                  2020.3252844829667
                                                                                                ],
                                                                                                "value": 2020.2738538678796
                                                                                              },
                                                                                              "subclade_membership": {
                                                                                                "value": "20B"
                                                                                              }
                                                                                            }
                                                                                          },
                                                                                          {
                                                                                            "branch_attrs": {
                                                                                              "mutations": {}
                                                                                            },
                                                                                            "children": [
                                                                                              {
                                                                                                "branch_attrs": {
                                                                                                  "mutations": {}
                                                                                                },
                                                                                                "children": [
                                                                                                  {
                                                                                                    "branch_attrs": {
                                                                                                      "labels": {
                                                                                                        "aa": "ORF3a: G100C"
                                                                                                      },
                                                                                                      "mutations": {
                                                                                                        "ORF3a": [
                                                                                                          "G100C"
                                                                                                        ],
                                                                                                        "nuc": [
                                                                                                          "T14079C",
                                                                                                          "G25690T"
                                                                                                        ]
                                                                                                      }
                                                                                                    },
                                                                                                    "name": "Ecuador/USFQ-527/2020",
                                                                                                    "node_attrs": {
                                                                                                      "author": {
                                                                                                        "author": "Fabian Aguilar et al",
                                                                                                        "value": "Fabian Aguilar et al"
                                                                                                      },
                                                                                                      "clade_membership": {
                                                                                                        "value": "20B"
                                                                                                      },
                                                                                                      "country": {
                                                                                                        "value": "Ecuador"
                                                                                                      },
                                                                                                      "div": 9,
                                                                                                      "division": {
                                                                                                        "value": "Napo"
                                                                                                      },
                                                                                                      "division_exposure": {
                                                                                                        "value": "Napo"
                                                                                                      },
                                                                                                      "gisaid_epi_isl": {
                                                                                                        "value": "EPI_ISL_697796"
                                                                                                      },
                                                                                                      "host": {
                                                                                                        "value": "Human"
                                                                                                      },
                                                                                                      "custom_location": {
                                                                                                        "confidence": {
                                                                                                          "South America": 0.9999999999999999
                                                                                                        },
                                                                                                        "entropy": -9.99866855976916e-13,
                                                                                                        "value": "South America"
                                                                                                      },
                                                                                                      "location": {
                                                                                                        "value": "Tena"
                                                                                                      },
                                                                                                      "num_date": {
                                                                                                        "confidence": [
                                                                                                          2020.4002732240438,
                                                                                                          2020.4002732240438
                                                                                                        ],
                                                                                                        "value": 2020.4002732240438
                                                                                                      },
                                                                                                      "originating_lab": {
                                                                                                        "value": "Universidad Regional Amazonica IKIAM"
                                                                                                      },
                                                                                                      "pangolin_lineage": {
                                                                                                        "value": "B.1.1.29"
                                                                                                      },
                                                                                                      "recency": {
                                                                                                        "value": "Older"
                                                                                                      },
                                                                                                      "region": {
                                                                                                        "value": "South America"
                                                                                                      },
                                                                                                      "region_exposure": {
                                                                                                        "value": "South America"
                                                                                                      },
                                                                                                      "subclade_membership": {
                                                                                                        "value": "20B"
                                                                                                      },
                                                                                                      "submitting_lab": {
                                                                                                        "value": "Institute of Microbiology, Universidad San Francisco de Quito"
                                                                                                      },
                                                                                                      "url": "https://www.gisaid.org"
                                                                                                    }
                                                                                                  },
                                                                                                  {
                                                                                                    "branch_attrs": {
                                                                                                      "labels": {
                                                                                                        "aa": "ORF1a: Y4080H; ORF3a: R126S"
                                                                                                      },
                                                                                                      "mutations": {
                                                                                                        "ORF1a": [
                                                                                                          "Y4080H"
                                                                                                        ],
                                                                                                        "ORF3a": [
                                                                                                          "R126S"
                                                                                                        ],
                                                                                                        "nuc": [
                                                                                                          "T12503C",
                                                                                                          "G25770T"
                                                                                                        ]
                                                                                                      }
                                                                                                    },
                                                                                                    "children": [
                                                                                                      {
                                                                                                        "branch_attrs": {
                                                                                                          "labels": {
                                                                                                            "aa": "ORF1a: Q314K, G2118D, T2166I"
                                                                                                          },
                                                                                                          "mutations": {
                                                                                                            "ORF1a": [
                                                                                                              "Q314K",
                                                                                                              "G2118D",
                                                                                                              "T2166I"
                                                                                                            ],
                                                                                                            "nuc": [
                                                                                                              "C1205A",
                                                                                                              "G6618A",
                                                                                                              "C6762T",
                                                                                                              "C24382T",
                                                                                                              "C27213T"
                                                                                                            ]
                                                                                                          }
                                                                                                        },
                                                                                                        "name": "SouthAfrica/KRISP-K004361-CE1/2020",
                                                                                                        "node_attrs": {

                                                                                                          "author": {
                                                                                                            "author": "Giandhari J et al",
                                                                                                            "value": "Giandhari J et al"
                                                                                                          },
                                                                                                          "clade_membership": {
                                                                                                            "value": "20B"
                                                                                                          },
                                                                                                          "country": {
                                                                                                            "value": "Africa"
                                                                                                          },
                                                                                                          "div": 14,
                                                                                                          "division": {
                                                                                                            "value": "Africa"
                                                                                                          },
                                                                                                          "division_exposure": {
                                                                                                            "value": "Africa"
                                                                                                          },
                                                                                                          "gisaid_epi_isl": {
                                                                                                            "value": "EPI_ISL_660226"
                                                                                                          },
                                                                                                          "host": {
                                                                                                            "value": "Human"
                                                                                                          },
                                                                                                          "custom_location": {
                                                                                                            "confidence": {
                                                                                                              "Africa": 1.0
                                                                                                            },
                                                                                                            "entropy": -1.000088900581841e-12,
                                                                                                            "value": "Africa"
                                                                                                          },
                                                                                                          "num_date": {
                                                                                                            "confidence": [
                                                                                                              2020.8292349726776,
                                                                                                              2020.8292349726776
                                                                                                            ],
                                                                                                            "value": 2020.8292349726776
                                                                                                          },
                                                                                                          "originating_lab": {
                                                                                                            "value": "NHLS-IALCH"
                                                                                                          },
                                                                                                          "pangolin_lineage": {
                                                                                                            "value": "B.1.1.54"
                                                                                                          },
                                                                                                          "recency": {
                                                                                                            "value": "Older"
                                                                                                          },
                                                                                                          "region": {
                                                                                                            "value": "Africa"
                                                                                                          },
                                                                                                          "region_exposure": {
                                                                                                            "value": "Africa"
                                                                                                          },

                                                                                                          "subclade_membership": {
                                                                                                            "value": "20B"
                                                                                                          },
                                                                                                          "submitting_lab": {
                                                                                                            "value": "KRISP, KZN Research Innovation and Sequencing Platform"
                                                                                                          },
                                                                                                          "url": "https://www.gisaid.org"
                                                                                                        }
                                                                                                      },
                                                                                                      {
                                                                                                        "branch_attrs": {
                                                                                                          "labels": {
                                                                                                            "aa": "N: A251S"
                                                                                                          },
                                                                                                          "mutations": {
                                                                                                            "N": [
                                                                                                              "A251S"
                                                                                                            ],
                                                                                                            "nuc": [
                                                                                                              "G29024T",
                                                                                                              "C29721T"
                                                                                                            ]
                                                                                                          }
                                                                                                        },
                                                                                                        "children": [
                                                                                                          {
                                                                                                            "branch_attrs": {
                                                                                                              "labels": {
                                                                                                                "aa": "M: H155Y; ORF1a: G298D, R848S; ORF1b: A1008V; ORF8: V114I"
                                                                                                              },
                                                                                                              "mutations": {
                                                                                                                "M": [
                                                                                                                  "H155Y"
                                                                                                                ],
                                                                                                                "ORF1a": [
                                                                                                                  "G298D",
                                                                                                                  "R848S"
                                                                                                                ],
                                                                                                                "ORF1b": [
                                                                                                                  "A1008V"
                                                                                                                ],
                                                                                                                "ORF8": [
                                                                                                                  "V114I"
                                                                                                                ],
                                                                                                                "nuc": [
                                                                                                                  "G1158A",
                                                                                                                  "G2809T",
                                                                                                                  "C6310T",
                                                                                                                  "C9166T",
                                                                                                                  "C11941T",
                                                                                                                  "C16490T",
                                                                                                                  "C26985T",
                                                                                                                  "G28233A",
                                                                                                                  "C29784T"
                                                                                                                ]
                                                                                                              }
                                                                                                            },
                                                                                                            "name": "Mozambique/INS-K007909/2020",
                                                                                                            "node_attrs": {

                                                                                                              "author": {
                                                                                                                "author": "Nalia Ismael et al",
                                                                                                                "value": "Nalia Ismael et al"
                                                                                                              },
                                                                                                              "clade_membership": {
                                                                                                                "value": "20B"
                                                                                                              },
                                                                                                              "country": {
                                                                                                                "value": "Africa"
                                                                                                              },
                                                                                                              "div": 20,
                                                                                                              "division": {
                                                                                                                "value": "Africa"
                                                                                                              },
                                                                                                              "division_exposure": {
                                                                                                                "value": "Africa"
                                                                                                              },
                                                                                                              "gisaid_epi_isl": {
                                                                                                                "value": "EPI_ISL_887481"
                                                                                                              },
                                                                                                              "host": {
                                                                                                                "value": "Human"
                                                                                                              },
                                                                                                              "custom_location": {
                                                                                                                "confidence": {
                                                                                                                  "Africa": 1.0
                                                                                                                },
                                                                                                                "entropy": -1.000088900581841e-12,
                                                                                                                "value": "Africa"
                                                                                                              },
                                                                                                              "num_date": {
                                                                                                                "confidence": [
                                                                                                                  2020.9303278688524,
                                                                                                                  2020.9303278688524
                                                                                                                ],
                                                                                                                "value": 2020.9303278688524
                                                                                                              },
                                                                                                              "originating_lab": {
                                                                                                                "value": "Instituto Nacional de Saude (INS), Mozambique"
                                                                                                              },
                                                                                                              "pangolin_lineage": {
                                                                                                                "value": "B.1.1.54"
                                                                                                              },
                                                                                                              "recency": {
                                                                                                                "value": "Older"
                                                                                                              },
                                                                                                              "region": {
                                                                                                                "value": "Africa"
                                                                                                              },
                                                                                                              "region_exposure": {
                                                                                                                "value": "Africa"
                                                                                                              },

                                                                                                              "subclade_membership": {
                                                                                                                "value": "20B"
                                                                                                              },
                                                                                                              "submitting_lab": {
                                                                                                                "value": "KRISP, KZN Research Innovation and Sequencing Platform"
                                                                                                              },
                                                                                                              "url": "https://www.gisaid.org"
                                                                                                            }
                                                                                                          },
                                                                                                          {
                                                                                                            "branch_attrs": {
                                                                                                              "labels": {
                                                                                                                "aa": "N: G238C; ORF1a: E93K, T2166I, A3143V, L3606F; ORF1b: L1698F"
                                                                                                              },
                                                                                                              "mutations": {
                                                                                                                "N": [
                                                                                                                  "G238C"
                                                                                                                ],
                                                                                                                "ORF1a": [
                                                                                                                  "E93K",
                                                                                                                  "T2166I",
                                                                                                                  "A3143V",
                                                                                                                  "L3606F"
                                                                                                                ],
                                                                                                                "ORF1b": [
                                                                                                                  "L1698F"
                                                                                                                ],
                                                                                                                "nuc": [
                                                                                                                  "G542A",
                                                                                                                  "C6762T",
                                                                                                                  "A6841G",
                                                                                                                  "C7108T",
                                                                                                                  "C9693T",
                                                                                                                  "G10642A",
                                                                                                                  "G11083T",
                                                                                                                  "C18559T",
                                                                                                                  "T20529A",
                                                                                                                  "C22477T",
                                                                                                                  "G28985T",
                                                                                                                  "G29543T"
                                                                                                                ]
                                                                                                              }
                                                                                                            },
                                                                                                            "name": "Botswana/CV1807054/2021",
                                                                                                            "node_attrs": {

                                                                                                              "author": {
                                                                                                                "author": "Sikhulile Moyo et al",
                                                                                                                "value": "Sikhulile Moyo et al"
                                                                                                              },
                                                                                                              "clade_membership": {
                                                                                                                "value": "20B"
                                                                                                              },
                                                                                                              "country": {
                                                                                                                "value": "Africa"
                                                                                                              },
                                                                                                              "div": 23,
                                                                                                              "division": {
                                                                                                                "value": "Africa"
                                                                                                              },
                                                                                                              "division_exposure": {
                                                                                                                "value": "Africa"
                                                                                                              },
                                                                                                              "gisaid_epi_isl": {
                                                                                                                "value": "EPI_ISL_933724"
                                                                                                              },
                                                                                                              "host": {
                                                                                                                "value": "Human"
                                                                                                              },
                                                                                                              "custom_location": {
                                                                                                                "confidence": {
                                                                                                                  "Africa": 1.0
                                                                                                                },
                                                                                                                "entropy": -1.000088900581841e-12,
                                                                                                                "value": "Africa"
                                                                                                              },
                                                                                                              "num_date": {
                                                                                                                "confidence": [
                                                                                                                  2021.0397260273974,
                                                                                                                  2021.0397260273974
                                                                                                                ],
                                                                                                                "value": 2021.0397260273974
                                                                                                              },
                                                                                                              "originating_lab": {
                                                                                                                "value": "Botswana Harvard HIV Reference Laboratory"
                                                                                                              },
                                                                                                              "pangolin_lineage": {
                                                                                                                "value": "B.1.1.54"
                                                                                                              },
                                                                                                              "recency": {
                                                                                                                "value": "One month ago"
                                                                                                              },
                                                                                                              "region": {
                                                                                                                "value": "Africa"
                                                                                                              },
                                                                                                              "region_exposure": {
                                                                                                                "value": "Africa"
                                                                                                              },

                                                                                                              "subclade_membership": {
                                                                                                                "value": "20B"
                                                                                                              },
                                                                                                              "submitting_lab": {
                                                                                                                "value": "Botswana Harvard HIV Reference Laboratory"
                                                                                                              },
                                                                                                              "url": "https://www.gisaid.org"
                                                                                                            }
                                                                                                          }
                                                                                                        ],
                                                                                                        "name": "NODE_0002891",
                                                                                                        "node_attrs": {
                                                                                                          "clade_membership": {
                                                                                                            "value": "20B"
                                                                                                          },
                                                                                                          "div": 11,
                                                                                                          "custom_location": {
                                                                                                            "confidence": {
                                                                                                              "Africa": 0.9962630593249938,
                                                                                                              "Europe": 0.0017665660938284808,
                                                                                                              "South America": 0.0017512990570108212
                                                                                                            },
                                                                                                            "entropy": 0.02796610113544977,
                                                                                                            "value": "Africa"
                                                                                                          },
                                                                                                          "num_date": {
                                                                                                            "confidence": [
                                                                                                              2020.3654265257321,
                                                                                                              2020.7579051762298
                                                                                                            ],
                                                                                                            "value": 2020.591308940247
                                                                                                          },
                                                                                                          "subclade_membership": {
                                                                                                            "value": "20B"
                                                                                                          }
                                                                                                        }
                                                                                                      }
                                                                                                    ],
                                                                                                    "name": "NODE_0002890",
                                                                                                    "node_attrs": {
                                                                                                      "clade_membership": {
                                                                                                        "value": "20B"
                                                                                                      },
                                                                                                      "div": 9,
                                                                                                      "custom_location": {
                                                                                                        "confidence": {
                                                                                                          "Africa": 0.9448124371796006,
                                                                                                          "Asia": 0.0018001088753677287,
                                                                                                          "Europe": 0.014042370107057847,
                                                                                                          "South America": 0.039097710859432415
                                                                                                        },
                                                                                                        "entropy": 0.2538976715050283,
                                                                                                        "value": "Africa"
                                                                                                      },
                                                                                                      "num_date": {
                                                                                                        "confidence": [
                                                                                                          2020.2869539112826,
                                                                                                          2020.6887426457795
                                                                                                        ],
                                                                                                        "value": 2020.4731641817245
                                                                                                      },
                                                                                                      "subclade_membership": {
                                                                                                        "value": "20B"
                                                                                                      }
                                                                                                    }
                                                                                                  }
                                                                                                ],
                                                                                                "name": "NODE_0003039",
                                                                                                "node_attrs": {
                                                                                                  "clade_membership": {
                                                                                                    "value": "20B"
                                                                                                  },
                                                                                                  "div": 7,
                                                                                                  "custom_location": {
                                                                                                    "confidence": {
                                                                                                      "Africa": 0.06321712334845325,
                                                                                                      "Asia": 0.004964676696385515,
                                                                                                      "Europe": 0.038870120813850065,
                                                                                                      "South America": 0.8917388406509138
                                                                                                    },
                                                                                                    "entropy": 0.4383893181185922,
                                                                                                    "value": "South America"
                                                                                                  },
                                                                                                  "num_date": {
                                                                                                    "confidence": [
                                                                                                      2020.1751920450483,
                                                                                                      2020.3969034209558
                                                                                                    ],
                                                                                                    "value": 2020.2930272890967
                                                                                                  },
                                                                                                  "subclade_membership": {
                                                                                                    "value": "20B"
                                                                                                  }
                                                                                                }
                                                                                              },
                                                                                              {
                                                                                                "branch_attrs": {
                                                                                                  "mutations": {}
                                                                                                },
                                                                                                "children": [
                                                                                                  {
                                                                                                    "branch_attrs": {
                                                                                                      "mutations": {}
                                                                                                    },
                                                                                                    "children": [
                                                                                                      {
                                                                                                        "branch_attrs": {
                                                                                                          "labels": {
                                                                                                            "aa": "ORF1a: A2033V; ORF3a: W45L; S: L179F"
                                                                                                          },
                                                                                                          "mutations": {
                                                                                                            "ORF1a": [
                                                                                                              "A2033V"
                                                                                                            ],
                                                                                                            "ORF3a": [
                                                                                                              "W45L"
                                                                                                            ],
                                                                                                            "S": [
                                                                                                              "L179F"
                                                                                                            ],
                                                                                                            "nuc": [
                                                                                                              "C6363T",
                                                                                                              "A18153G",
                                                                                                              "C22097T",
                                                                                                              "T24491C",
                                                                                                              "G25526T",
                                                                                                              "G27806T",
                                                                                                              "C28603T",
                                                                                                              "T28867C"
                                                                                                            ]
                                                                                                          }
                                                                                                        },
                                                                                                        "children": [
                                                                                                          {
                                                                                                            "branch_attrs": {
                                                                                                              "labels": {
                                                                                                                "aa": "ORF1a: T2124I; S: L5F"
                                                                                                              },
                                                                                                              "mutations": {
                                                                                                                "ORF1a": [
                                                                                                                  "T2124I"
                                                                                                                ],
                                                                                                                "S": [
                                                                                                                  "L5F"
                                                                                                                ],
                                                                                                                "nuc": [
                                                                                                                  "C6636T",
                                                                                                                  "C18693T",
                                                                                                                  "C20703T",
                                                                                                                  "C21575T"
                                                                                                                ]
                                                                                                              }
                                                                                                            },
                                                                                                            "name": "Peru/LIM-UPCH-0307/2020",
                                                                                                            "node_attrs": {

                                                                                                              "author": {
                                                                                                                "author": "Pablo Tsukayama et al",
                                                                                                                "value": "Pablo Tsukayama et al"
                                                                                                              },
                                                                                                              "clade_membership": {
                                                                                                                "value": "20B"
                                                                                                              },
                                                                                                              "country": {
                                                                                                                "value": "Peru"
                                                                                                              },
                                                                                                              "div": 19,
                                                                                                              "division": {
                                                                                                                "value": "Lima"
                                                                                                              },
                                                                                                              "division_exposure": {
                                                                                                                "value": "Lima"
                                                                                                              },
                                                                                                              "gisaid_epi_isl": {
                                                                                                                "value": "EPI_ISL_812468"
                                                                                                              },
                                                                                                              "host": {
                                                                                                                "value": "Human"
                                                                                                              },
                                                                                                              "custom_location": {
                                                                                                                "confidence": {
                                                                                                                  "South America": 1.0
                                                                                                                },
                                                                                                                "entropy": -1.000088900581841e-12,
                                                                                                                "value": "South America"
                                                                                                              },
                                                                                                              "num_date": {
                                                                                                                "confidence": [
                                                                                                                  2020.9439890710382,
                                                                                                                  2020.9439890710382
                                                                                                                ],
                                                                                                                "value": 2020.9439890710382
                                                                                                              },
                                                                                                              "originating_lab": {
                                                                                                                "value": "Laboratorio de Referencia Nacional de Virus Respiratorios, Instituto Nacional de Salud Peru"
                                                                                                              },
                                                                                                              "pangolin_lineage": {
                                                                                                                "value": "B.1.1.208"
                                                                                                              },
                                                                                                              "recency": {
                                                                                                                "value": "Older"
                                                                                                              },
                                                                                                              "region": {
                                                                                                                "value": "South America"
                                                                                                              },
                                                                                                              "region_exposure": {
                                                                                                                "value": "South America"
                                                                                                              },

                                                                                                              "subclade_membership": {
                                                                                                                "value": "20B"
                                                                                                              },
                                                                                                              "submitting_lab": {
                                                                                                                "value": "Laboratorio de Gen\u00f3mica Microbiana, Universidad Peruana Cayetano Heredia"
                                                                                                              },
                                                                                                              "url": "https://www.gisaid.org"
                                                                                                            }
                                                                                                          },
                                                                                                          {
                                                                                                            "branch_attrs": {
                                                                                                              "labels": {
                                                                                                                "aa": "ORF1b: A1884V"
                                                                                                              },
                                                                                                              "mutations": {
                                                                                                                "ORF1b": [
                                                                                                                  "A1884V"
                                                                                                                ],
                                                                                                                "nuc": [
                                                                                                                  "C13426T",
                                                                                                                  "C19118T"
                                                                                                                ]
                                                                                                              }
                                                                                                            },
                                                                                                            "children": [
                                                                                                              {
                                                                                                                "branch_attrs": {
                                                                                                                  "labels": {
                                                                                                                    "aa": "ORF3a: G100C"
                                                                                                                  },
                                                                                                                  "mutations": {
                                                                                                                    "ORF3a": [
                                                                                                                      "G100C"
                                                                                                                    ],
                                                                                                                    "nuc": [
                                                                                                                      "G25690T"
                                                                                                                    ]
                                                                                                                  }
                                                                                                                },
                                                                                                                "name": "Peru/LIM-UPCH-0324/2020",
                                                                                                                "node_attrs": {

                                                                                                                  "author": {
                                                                                                                    "author": "Pablo Tsukayama et al",
                                                                                                                    "value": "Pablo Tsukayama et al"
                                                                                                                  },
                                                                                                                  "clade_membership": {
                                                                                                                    "value": "20B"
                                                                                                                  },
                                                                                                                  "country": {
                                                                                                                    "value": "Peru"
                                                                                                                  },
                                                                                                                  "div": 18,
                                                                                                                  "division": {
                                                                                                                    "value": "Lima"
                                                                                                                  },
                                                                                                                  "division_exposure": {
                                                                                                                    "value": "Lima"
                                                                                                                  },
                                                                                                                  "gisaid_epi_isl": {
                                                                                                                    "value": "EPI_ISL_812480"
                                                                                                                  },
                                                                                                                  "host": {
                                                                                                                    "value": "Human"
                                                                                                                  },
                                                                                                                  "custom_location": {
                                                                                                                    "confidence": {
                                                                                                                      "South America": 1.0
                                                                                                                    },
                                                                                                                    "entropy": -1.000088900581841e-12,
                                                                                                                    "value": "South America"
                                                                                                                  },
                                                                                                                  "num_date": {
                                                                                                                    "confidence": [
                                                                                                                      2020.941256830601,
                                                                                                                      2020.941256830601
                                                                                                                    ],
                                                                                                                    "value": 2020.941256830601
                                                                                                                  },
                                                                                                                  "originating_lab": {
                                                                                                                    "value": "Laboratorio de Referencia Nacional de Virus Respiratorios, Instituto Nacional de Salud Peru"
                                                                                                                  },
                                                                                                                  "pangolin_lineage": {
                                                                                                                    "value": "B.1.1.29"
                                                                                                                  },
                                                                                                                  "recency": {
                                                                                                                    "value": "Older"
                                                                                                                  },
                                                                                                                  "region": {
                                                                                                                    "value": "South America"
                                                                                                                  },
                                                                                                                  "region_exposure": {
                                                                                                                    "value": "South America"
                                                                                                                  },

                                                                                                                  "subclade_membership": {
                                                                                                                    "value": "20B"
                                                                                                                  },
                                                                                                                  "submitting_lab": {
                                                                                                                    "value": "Laboratorio de Gen\u00f3mica Microbiana, Universidad Peruana Cayetano Heredia"
                                                                                                                  },
                                                                                                                  "url": "https://www.gisaid.org"
                                                                                                                }
                                                                                                              },
                                                                                                              {
                                                                                                                "branch_attrs": {
                                                                                                                  "labels": {
                                                                                                                    "aa": "ORF1a: S443F"
                                                                                                                  },
                                                                                                                  "mutations": {
                                                                                                                    "ORF1a": [
                                                                                                                      "S443F"
                                                                                                                    ],
                                                                                                                    "nuc": [
                                                                                                                      "C1593T",
                                                                                                                      "G28262A"
                                                                                                                    ]
                                                                                                                  }
                                                                                                                },
                                                                                                                "name": "Peru/LIM-UPCH-0329/2020",
                                                                                                                "node_attrs": {

                                                                                                                  "author": {
                                                                                                                    "author": "Pablo Tsukayama et al",
                                                                                                                    "value": "Pablo Tsukayama et al"
                                                                                                                  },
                                                                                                                  "clade_membership": {
                                                                                                                    "value": "20B"
                                                                                                                  },
                                                                                                                  "country": {
                                                                                                                    "value": "Peru"
                                                                                                                  },
                                                                                                                  "div": 19,
                                                                                                                  "division": {
                                                                                                                    "value": "Lima"
                                                                                                                  },
                                                                                                                  "division_exposure": {
                                                                                                                    "value": "Lima"
                                                                                                                  },
                                                                                                                  "gisaid_epi_isl": {
                                                                                                                    "value": "EPI_ISL_812485"
                                                                                                                  },
                                                                                                                  "host": {
                                                                                                                    "value": "Human"
                                                                                                                  },
                                                                                                                  "custom_location": {
                                                                                                                    "confidence": {
                                                                                                                      "South America": 1.0
                                                                                                                    },
                                                                                                                    "entropy": -1.000088900581841e-12,
                                                                                                                    "value": "South America"
                                                                                                                  },
                                                                                                                  "num_date": {
                                                                                                                    "confidence": [
                                                                                                                      2020.9439890710382,
                                                                                                                      2020.9439890710382
                                                                                                                    ],
                                                                                                                    "value": 2020.9439890710382
                                                                                                                  },
                                                                                                                  "originating_lab": {
                                                                                                                    "value": "Laboratorio de Referencia Nacional de Virus Respiratorios, Instituto Nacional de Salud Peru"
                                                                                                                  },
                                                                                                                  "pangolin_lineage": {
                                                                                                                    "value": "B.1.1.29"
                                                                                                                  },
                                                                                                                  "recency": {
                                                                                                                    "value": "Older"
                                                                                                                  },
                                                                                                                  "region": {
                                                                                                                    "value": "South America"
                                                                                                                  },
                                                                                                                  "region_exposure": {
                                                                                                                    "value": "South America"
                                                                                                                  },

                                                                                                                  "subclade_membership": {
                                                                                                                    "value": "20B"
                                                                                                                  },
                                                                                                                  "submitting_lab": {
                                                                                                                    "value": "Laboratorio de Gen\u00f3mica Microbiana, Universidad Peruana Cayetano Heredia"
                                                                                                                  },
                                                                                                                  "url": "https://www.gisaid.org"
                                                                                                                }
                                                                                                              }
                                                                                                            ],
                                                                                                            "name": "NODE_0002860",
                                                                                                            "node_attrs": {
                                                                                                              "clade_membership": {
                                                                                                                "value": "20B"
                                                                                                              },
                                                                                                              "div": 17,
                                                                                                              "custom_location": {
                                                                                                                "confidence": {
                                                                                                                  "Europe": 0.002328537923849185,
                                                                                                                  "South America": 0.9968718063558949
                                                                                                                },
                                                                                                                "entropy": 0.02397557618410887,
                                                                                                                "value": "South America"
                                                                                                              },
                                                                                                              "num_date": {
                                                                                                                "confidence": [
                                                                                                                  2020.7645909930088,
                                                                                                                  2020.924466514626
                                                                                                                ],
                                                                                                                "value": 2020.8833062446242
                                                                                                              },
                                                                                                              "subclade_membership": {
                                                                                                                "value": "20B"
                                                                                                              }
                                                                                                            }
                                                                                                          }
                                                                                                        ],
                                                                                                        "name": "NODE_0002859",
                                                                                                        "node_attrs": {
                                                                                                          "clade_membership": {
                                                                                                            "value": "20B"
                                                                                                          },
                                                                                                          "div": 15,
                                                                                                          "custom_location": {
                                                                                                            "confidence": {
                                                                                                              "Asia": 0.0017559537978017843,
                                                                                                              "Europe": 0.014831698660705894,
                                                                                                              "South America": 0.9822820962381058
                                                                                                            },
                                                                                                            "entropy": 0.10008606457018987,
                                                                                                            "value": "South America"
                                                                                                          },
                                                                                                          "num_date": {
                                                                                                            "confidence": [
                                                                                                              2020.6365928651123,
                                                                                                              2020.8648836294346
                                                                                                            ],
                                                                                                            "value": 2020.7795882756175
                                                                                                          },
                                                                                                          "subclade_membership": {
                                                                                                            "value": "20B"
                                                                                                          }
                                                                                                        }
                                                                                                      },
                                                                                                      {
                                                                                                        "branch_attrs": {
                                                                                                          "mutations": {}
                                                                                                        },
                                                                                                        "children": [
                                                                                                          {
                                                                                                            "branch_attrs": {
                                                                                                              "mutations": {
                                                                                                                "nuc": [
                                                                                                                  "C10789T"
                                                                                                                ]
                                                                                                              }
                                                                                                            },
                                                                                                            "children": [
                                                                                                              {
                                                                                                                "branch_attrs": {
                                                                                                                  "labels": {
                                                                                                                    "aa": "ORF1b: T634I, V2117L; ORF3a: G188D; S: T95I"
                                                                                                                  },
                                                                                                                  "mutations": {
                                                                                                                    "ORF1b": [
                                                                                                                      "T634I",
                                                                                                                      "V2117L"
                                                                                                                    ],
                                                                                                                    "ORF3a": [
                                                                                                                      "G188D"
                                                                                                                    ],
                                                                                                                    "S": [
                                                                                                                      "T95I"
                                                                                                                    ],
                                                                                                                    "nuc": [
                                                                                                                      "C1609T",
                                                                                                                      "C3646T",
                                                                                                                      "C4456T",
                                                                                                                      "C10036T",
                                                                                                                      "C15368T",
                                                                                                                      "G19816T",
                                                                                                                      "C21846T",
                                                                                                                      "G25955A"
                                                                                                                    ]
                                                                                                                  }
                                                                                                                },
                                                                                                                "name": "Finland/17MR11cA1/2020",
                                                                                                                "node_attrs": {

                                                                                                                  "author": {
                                                                                                                    "author": "Teemu Smura et al",
                                                                                                                    "value": "Teemu Smura et al B"
                                                                                                                  },
                                                                                                                  "clade_membership": {
                                                                                                                    "value": "20B"
                                                                                                                  },
                                                                                                                  "country": {
                                                                                                                    "value": "Europe"
                                                                                                                  },
                                                                                                                  "div": 16,
                                                                                                                  "division": {
                                                                                                                    "value": "Europe"
                                                                                                                  },
                                                                                                                  "division_exposure": {
                                                                                                                    "value": "Europe"
                                                                                                                  },
                                                                                                                  "gisaid_epi_isl": {
                                                                                                                    "value": "EPI_ISL_757304"
                                                                                                                  },
                                                                                                                  "host": {
                                                                                                                    "value": "Human"
                                                                                                                  },
                                                                                                                  "custom_location": {
                                                                                                                    "confidence": {
                                                                                                                      "Europe": 1.0
                                                                                                                    },
                                                                                                                    "entropy": -1.000088900581841e-12,
                                                                                                                    "value": "Europe"
                                                                                                                  },
                                                                                                                  "num_date": {
                                                                                                                    "confidence": [
                                                                                                                      2020.8784153005465,
                                                                                                                      2020.8784153005465
                                                                                                                    ],
                                                                                                                    "value": 2020.8784153005465
                                                                                                                  },
                                                                                                                  "originating_lab": {
                                                                                                                    "value": "Department of Virology and Immunology, University of Helsinki and Helsinki University Hospital, Huslab Finland"
                                                                                                                  },
                                                                                                                  "pangolin_lineage": {
                                                                                                                    "value": "B.1.1.29"
                                                                                                                  },
                                                                                                                  "recency": {
                                                                                                                    "value": "Older"
                                                                                                                  },
                                                                                                                  "region": {
                                                                                                                    "value": "Europe"
                                                                                                                  },
                                                                                                                  "region_exposure": {
                                                                                                                    "value": "Europe"
                                                                                                                  },

                                                                                                                  "subclade_membership": {
                                                                                                                    "value": "20B"
                                                                                                                  },
                                                                                                                  "submitting_lab": {
                                                                                                                    "value": "Department of Virology, Faculty of Medicine, University of Helsinki, Helsinki, Finland"
                                                                                                                  },
                                                                                                                  "url": "https://www.gisaid.org"
                                                                                                                }
                                                                                                              },
                                                                                                              {
                                                                                                                "branch_attrs": {
                                                                                                                  "labels": {
                                                                                                                    "aa": "M: H125Y; N: T205I; ORF1a: T1597I, M3862I, T4164A; S: D1084Y"
                                                                                                                  },
                                                                                                                  "mutations": {
                                                                                                                    "M": [
                                                                                                                      "H125Y"
                                                                                                                    ],
                                                                                                                    "N": [
                                                                                                                      "T205I"
                                                                                                                    ],
                                                                                                                    "ORF1a": [
                                                                                                                      "T1597I",
                                                                                                                      "M3862I",
                                                                                                                      "T4164A"
                                                                                                                    ],
                                                                                                                    "S": [
                                                                                                                      "D1084Y"
                                                                                                                    ],
                                                                                                                    "nuc": [
                                                                                                                      "C5055T",
                                                                                                                      "G11851T",
                                                                                                                      "A12755G",
                                                                                                                      "G24812T",
                                                                                                                      "C26895T",
                                                                                                                      "C28887T"
                                                                                                                    ]
                                                                                                                  }
                                                                                                                },
                                                                                                                "name": "France/PAC-IHUCOVID-2712/2020",
                                                                                                                "node_attrs": {
                                                                                                                  "author": {
                                                                                                                    "author": "Anthony LEVASSEUR et al",
                                                                                                                    "value": "Anthony LEVASSEUR et al"
                                                                                                                  },
                                                                                                                  "clade_membership": {
                                                                                                                    "value": "20B"
                                                                                                                  },
                                                                                                                  "country": {
                                                                                                                    "value": "Europe"
                                                                                                                  },
                                                                                                                  "div": 14,
                                                                                                                  "division": {
                                                                                                                    "value": "Europe"
                                                                                                                  },
                                                                                                                  "division_exposure": {
                                                                                                                    "value": "Europe"
                                                                                                                  },
                                                                                                                  "gisaid_epi_isl": {
                                                                                                                    "value": "EPI_ISL_804568"
                                                                                                                  },
                                                                                                                  "host": {
                                                                                                                    "value": "Human"
                                                                                                                  },
                                                                                                                  "custom_location": {
                                                                                                                    "confidence": {
                                                                                                                      "Europe": 1.0
                                                                                                                    },
                                                                                                                    "entropy": -1.000088900581841e-12,
                                                                                                                    "value": "Europe"
                                                                                                                  },
                                                                                                                  "num_date": {
                                                                                                                    "confidence": [
                                                                                                                      2020.8292349726776,
                                                                                                                      2020.8292349726776
                                                                                                                    ],
                                                                                                                    "value": 2020.8292349726776
                                                                                                                  },
                                                                                                                  "originating_lab": {
                                                                                                                    "value": "MEPHI, Aix Marseille University"
                                                                                                                  },
                                                                                                                  "pangolin_lineage": {
                                                                                                                    "value": "B.1.1.269"
                                                                                                                  },
                                                                                                                  "recency": {
                                                                                                                    "value": "Older"
                                                                                                                  },
                                                                                                                  "region": {
                                                                                                                    "value": "Europe"
                                                                                                                  },
                                                                                                                  "region_exposure": {
                                                                                                                    "value": "Europe"
                                                                                                                  },
                                                                                                                  "subclade_membership": {
                                                                                                                    "value": "20B"
                                                                                                                  },
                                                                                                                  "submitting_lab": {
                                                                                                                    "value": "MEPHI, Aix Marseille University"
                                                                                                                  },
                                                                                                                  "url": "https://www.gisaid.org"
                                                                                                                }
                                                                                                              }
                                                                                                            ],
                                                                                                            "name": "NODE_0002907",
                                                                                                            "node_attrs": {
                                                                                                              "clade_membership": {
                                                                                                                "value": "20B"
                                                                                                              },
                                                                                                              "div": 8,
                                                                                                              "custom_location": {
                                                                                                                "confidence": {
                                                                                                                  "Asia": 0.01674418134918819,
                                                                                                                  "Europe": 0.9412889746649579,
                                                                                                                  "North America": 0.003123690237282915,
                                                                                                                  "South America": 0.036482799227087206
                                                                                                                },
                                                                                                                "entropy": 0.27938041837924144,
                                                                                                                "value": "Europe"
                                                                                                              },
                                                                                                              "num_date": {
                                                                                                                "confidence": [
                                                                                                                  2020.2054604915254,
                                                                                                                  2020.6896979824958
                                                                                                                ],
                                                                                                                "value": 2020.4962738870995
                                                                                                              },
                                                                                                              "subclade_membership": {
                                                                                                                "value": "20B"
                                                                                                              }
                                                                                                            }
                                                                                                          },
                                                                                                          {
                                                                                                            "branch_attrs": {
                                                                                                              "mutations": {
                                                                                                                "nuc": [
                                                                                                                  "C5884T"
                                                                                                                ]
                                                                                                              }
                                                                                                            },
                                                                                                            "children": [
                                                                                                              {
                                                                                                                "branch_attrs": {
                                                                                                                  "labels": {
                                                                                                                    "aa": "ORF3a: T223I"
                                                                                                                  },
                                                                                                                  "mutations": {
                                                                                                                    "ORF3a": [
                                                                                                                      "T223I"
                                                                                                                    ],
                                                                                                                    "nuc": [
                                                                                                                      "C26060T"
                                                                                                                    ]
                                                                                                                  }
                                                                                                                },
                                                                                                                "children": [
                                                                                                                  {
                                                                                                                    "branch_attrs": {
                                                                                                                      "labels": {
                                                                                                                        "aa": "E: V75F; ORF1a: R3993L; ORF7b: A15V; S: A520S"
                                                                                                                      },
                                                                                                                      "mutations": {
                                                                                                                        "E": [
                                                                                                                          "V75F"
                                                                                                                        ],
                                                                                                                        "ORF1a": [
                                                                                                                          "R3993L"
                                                                                                                        ],
                                                                                                                        "ORF7b": [
                                                                                                                          "A15V"
                                                                                                                        ],
                                                                                                                        "S": [
                                                                                                                          "A520S"
                                                                                                                        ],
                                                                                                                        "nuc": [
                                                                                                                          "C10519T",
                                                                                                                          "G12243T",
                                                                                                                          "A19098G",
                                                                                                                          "A22525G",
                                                                                                                          "G23120T",
                                                                                                                          "T23509C",
                                                                                                                          "G26467T",
                                                                                                                          "C27799T"
                                                                                                                        ]
                                                                                                                      }
                                                                                                                    },
                                                                                                                    "name": "India/KA-NIMH-SEQ-87/2020",
                                                                                                                    "node_attrs": {
                                                                                                                      "author": {
                                                                                                                        "author": "Chitra Pattabiraman et al",
                                                                                                                        "value": "Chitra Pattabiraman et al"
                                                                                                                      },
                                                                                                                      "clade_membership": {
                                                                                                                        "value": "20B"
                                                                                                                      },
                                                                                                                      "country": {
                                                                                                                        "value": "Asia"
                                                                                                                      },
                                                                                                                      "div": 17,
                                                                                                                      "division": {
                                                                                                                        "value": "Asia"
                                                                                                                      },
                                                                                                                      "division_exposure": {
                                                                                                                        "value": "Asia"
                                                                                                                      },
                                                                                                                      "gisaid_epi_isl": {
                                                                                                                        "value": "EPI_ISL_995177"
                                                                                                                      },
                                                                                                                      "host": {
                                                                                                                        "value": "Human"
                                                                                                                      },
                                                                                                                      "custom_location": {
                                                                                                                        "confidence": {
                                                                                                                          "Asia": 1.0
                                                                                                                        },
                                                                                                                        "entropy": -1.000088900581841e-12,
                                                                                                                        "value": "Asia"
                                                                                                                      },
                                                                                                                      "num_date": {
                                                                                                                        "confidence": [
                                                                                                                          2020.8948087431695,
                                                                                                                          2020.8948087431695
                                                                                                                        ],
                                                                                                                        "value": 2020.8948087431695
                                                                                                                      },
                                                                                                                      "originating_lab": {
                                                                                                                        "value": "BBMP Urban PHC"
                                                                                                                      },
                                                                                                                      "pangolin_lineage": {
                                                                                                                        "value": "B.1"
                                                                                                                      },
                                                                                                                      "recency": {
                                                                                                                        "value": "One month ago"
                                                                                                                      },
                                                                                                                      "region": {
                                                                                                                        "value": "Asia"
                                                                                                                      },
                                                                                                                      "region_exposure": {
                                                                                                                        "value": "Asia"
                                                                                                                      },
                                                                                                                      "subclade_membership": {
                                                                                                                        "value": "20B"
                                                                                                                      },
                                                                                                                      "submitting_lab": {
                                                                                                                        "value": "Department of Neurovirology, National Institute of Mental Health and Neurosciences (NIMHANS)"
                                                                                                                      },
                                                                                                                      "url": "https://www.gisaid.org"
                                                                                                                    }
                                                                                                                  },
                                                                                                                  {
                                                                                                                    "branch_attrs": {
                                                                                                                      "mutations": {}
                                                                                                                    },
                                                                                                                    "children": [
                                                                                                                      {
                                                                                                                        "branch_attrs": {
                                                                                                                          "labels": {
                                                                                                                            "aa": "ORF1b: I235T"
                                                                                                                          },
                                                                                                                          "mutations": {
                                                                                                                            "ORF1b": [
                                                                                                                              "I235T"
                                                                                                                            ],
                                                                                                                            "nuc": [
                                                                                                                              "C3253T",
                                                                                                                              "C5284T",
                                                                                                                              "T14171C",
                                                                                                                              "C23635T",
                                                                                                                              "G29648T"
                                                                                                                            ]
                                                                                                                          }
                                                                                                                        },
                                                                                                                        "name": "Australia/NSW1187/2020",
                                                                                                                        "node_attrs": {
                                                                                                                          "author": {
                                                                                                                            "author": "CIDM-PH et al. et al",
                                                                                                                            "value": "CIDM-PH et al. et al"
                                                                                                                          },
                                                                                                                          "clade_membership": {
                                                                                                                            "value": "20B"
                                                                                                                          },
                                                                                                                          "country": {
                                                                                                                            "value": "Oceania"
                                                                                                                          },
                                                                                                                          "div": 14,
                                                                                                                          "division": {
                                                                                                                            "value": "Oceania"
                                                                                                                          },
                                                                                                                          "division_exposure": {
                                                                                                                            "value": "Oceania"
                                                                                                                          },
                                                                                                                          "gisaid_epi_isl": {
                                                                                                                            "value": "EPI_ISL_667788"
                                                                                                                          },
                                                                                                                          "host": {
                                                                                                                            "value": "Human"
                                                                                                                          },
                                                                                                                          "custom_location": {
                                                                                                                            "confidence": {
                                                                                                                              "Oceania": 1.0
                                                                                                                            },
                                                                                                                            "entropy": -1.000088900581841e-12,
                                                                                                                            "value": "Oceania"
                                                                                                                          },
                                                                                                                          "num_date": {
                                                                                                                            "confidence": [
                                                                                                                              2020.8292349726776,
                                                                                                                              2020.8292349726776
                                                                                                                            ],
                                                                                                                            "value": 2020.8292349726776
                                                                                                                          },
                                                                                                                          "originating_lab": {
                                                                                                                            "value": "South Eastern Area Laboratory Services (SEALS)"
                                                                                                                          },
                                                                                                                          "pangolin_lineage": {
                                                                                                                            "value": "B.1.1.216"
                                                                                                                          },
                                                                                                                          "recency": {
                                                                                                                            "value": "Older"
                                                                                                                          },
                                                                                                                          "region": {
                                                                                                                            "value": "Oceania"
                                                                                                                          },
                                                                                                                          "region_exposure": {
                                                                                                                            "value": "Oceania"
                                                                                                                          },
                                                                                                                          "subclade_membership": {
                                                                                                                            "value": "20B"
                                                                                                                          },
                                                                                                                          "submitting_lab": {
                                                                                                                            "value": "NSW Health Pathology - Institute of Clinical Pathology and Medical Research; Westmead Hospital; University of Sydney"
                                                                                                                          },
                                                                                                                          "url": "https://www.gisaid.org"
                                                                                                                        }
                                                                                                                      },
                                                                                                                      {
                                                                                                                        "branch_attrs": {
                                                                                                                          "mutations": {}
                                                                                                                        },
                                                                                                                        "children": [
                                                                                                                          {
                                                                                                                            "branch_attrs": {
                                                                                                                              "labels": {
                                                                                                                                "aa": "N: D144Y, D415G"
                                                                                                                              },
                                                                                                                              "mutations": {
                                                                                                                                "N": [
                                                                                                                                  "D144Y",
                                                                                                                                  "D415G"
                                                                                                                                ],
                                                                                                                                "nuc": [
                                                                                                                                  "C9451T",
                                                                                                                                  "C10537T",
                                                                                                                                  "G11287A",
                                                                                                                                  "G28703T",
                                                                                                                                  "C28720T",
                                                                                                                                  "A29517G"
                                                                                                                                ]
                                                                                                                              }
                                                                                                                            },
                                                                                                                            "name": "Singapore/1440/2020",
                                                                                                                            "node_attrs": {

                                                                                                                              "author": {
                                                                                                                                "author": "Tze Minn Mak et al",
                                                                                                                                "value": "Tze Minn Mak et al"
                                                                                                                              },
                                                                                                                              "clade_membership": {
                                                                                                                                "value": "20B"
                                                                                                                              },
                                                                                                                              "country": {
                                                                                                                                "value": "Asia"
                                                                                                                              },
                                                                                                                              "div": 15,
                                                                                                                              "division": {
                                                                                                                                "value": "Asia"
                                                                                                                              },
                                                                                                                              "division_exposure": {
                                                                                                                                "value": "Asia"
                                                                                                                              },
                                                                                                                              "gisaid_epi_isl": {
                                                                                                                                "value": "EPI_ISL_693329"
                                                                                                                              },
                                                                                                                              "host": {
                                                                                                                                "value": "Human"
                                                                                                                              },
                                                                                                                              "custom_location": {
                                                                                                                                "confidence": {
                                                                                                                                  "Asia": 1.0
                                                                                                                                },
                                                                                                                                "entropy": -1.000088900581841e-12,
                                                                                                                                "value": "Asia"
                                                                                                                              },
                                                                                                                              "num_date": {
                                                                                                                                "confidence": [
                                                                                                                                  2020.8975409836066,
                                                                                                                                  2020.8975409836066
                                                                                                                                ],
                                                                                                                                "value": 2020.8975409836066
                                                                                                                              },
                                                                                                                              "originating_lab": {
                                                                                                                                "value": "National Public Health Laboratory, National Centre for Infectious Diseases"
                                                                                                                              },
                                                                                                                              "pangolin_lineage": {
                                                                                                                                "value": "B.1.1.216"
                                                                                                                              },
                                                                                                                              "recency": {
                                                                                                                                "value": "Older"
                                                                                                                              },
                                                                                                                              "region": {
                                                                                                                                "value": "Asia"
                                                                                                                              },
                                                                                                                              "region_exposure": {
                                                                                                                                "value": "Asia"
                                                                                                                              },

                                                                                                                              "subclade_membership": {
                                                                                                                                "value": "20B"
                                                                                                                              },
                                                                                                                              "submitting_lab": {
                                                                                                                                "value": "National Public Health Laboratory, National Centre for Infectious Diseases"
                                                                                                                              },
                                                                                                                              "url": "https://www.gisaid.org"
                                                                                                                            }
                                                                                                                          },
                                                                                                                          {
                                                                                                                            "branch_attrs": {
                                                                                                                              "labels": {
                                                                                                                                "aa": "ORF1a: V337F, M3655I; ORF3a: V77I"
                                                                                                                              },
                                                                                                                              "mutations": {
                                                                                                                                "ORF1a": [
                                                                                                                                  "V337F",
                                                                                                                                  "M3655I"
                                                                                                                                ],
                                                                                                                                "ORF3a": [
                                                                                                                                  "V77I"
                                                                                                                                ],
                                                                                                                                "nuc": [
                                                                                                                                  "G1274T",
                                                                                                                                  "G11230T",
                                                                                                                                  "C21646T",
                                                                                                                                  "G25621A"
                                                                                                                                ]
                                                                                                                              }
                                                                                                                            },
                                                                                                                            "name": "HongKong/HKPU-05404/2020",
                                                                                                                            "node_attrs": {

                                                                                                                              "author": {
                                                                                                                                "author": "Gilman Kit-Hang Siu et al",
                                                                                                                                "value": "Gilman Kit-Hang Siu et al"
                                                                                                                              },
                                                                                                                              "clade_membership": {
                                                                                                                                "value": "20B"
                                                                                                                              },
                                                                                                                              "country": {
                                                                                                                                "value": "Asia"
                                                                                                                              },
                                                                                                                              "div": 13,
                                                                                                                              "division": {
                                                                                                                                "value": "Asia"
                                                                                                                              },
                                                                                                                              "division_exposure": {
                                                                                                                                "value": "Asia"
                                                                                                                              },
                                                                                                                              "gisaid_epi_isl": {
                                                                                                                                "value": "EPI_ISL_1019724"
                                                                                                                              },
                                                                                                                              "host": {
                                                                                                                                "value": "Human"
                                                                                                                              },
                                                                                                                              "custom_location": {
                                                                                                                                "confidence": {
                                                                                                                                  "Asia": 1.0
                                                                                                                                },
                                                                                                                                "entropy": -1.000088900581841e-12,
                                                                                                                                "value": "Asia"
                                                                                                                              },
                                                                                                                              "num_date": {
                                                                                                                                "confidence": [
                                                                                                                                  2020.8620218579235,
                                                                                                                                  2020.8620218579235
                                                                                                                                ],
                                                                                                                                "value": 2020.8620218579235
                                                                                                                              },
                                                                                                                              "originating_lab": {
                                                                                                                                "value": "Department of Health Technology and Informatics, The Hong Kong Polytechnic University"
                                                                                                                              },
                                                                                                                              "pangolin_lineage": {
                                                                                                                                "value": "B.1.1.216"
                                                                                                                              },
                                                                                                                              "recency": {
                                                                                                                                "value": "One month ago"
                                                                                                                              },
                                                                                                                              "region": {
                                                                                                                                "value": "Asia"
                                                                                                                              },
                                                                                                                              "region_exposure": {
                                                                                                                                "value": "Asia"
                                                                                                                              },

                                                                                                                              "subclade_membership": {
                                                                                                                                "value": "20B"
                                                                                                                              },
                                                                                                                              "submitting_lab": {
                                                                                                                                "value": "Department of Health Technology and Informatics, The Hong Kong Polytechnic University"
                                                                                                                              },
                                                                                                                              "url": "https://www.gisaid.org"
                                                                                                                            }
                                                                                                                          }
                                                                                                                        ],
                                                                                                                        "name": "NODE_0003051",
                                                                                                                        "node_attrs": {
                                                                                                                          "clade_membership": {
                                                                                                                            "value": "20B"
                                                                                                                          },
                                                                                                                          "div": 9,
                                                                                                                          "custom_location": {
                                                                                                                            "confidence": {
                                                                                                                              "Asia": 0.988143282417904,
                                                                                                                              "Europe": 0.010060221973778719,
                                                                                                                              "South America": 0.0010018711468972083
                                                                                                                            },
                                                                                                                            "entropy": 0.0712470115406344,
                                                                                                                            "value": "Asia"
                                                                                                                          },
                                                                                                                          "num_date": {
                                                                                                                            "confidence": [
                                                                                                                              2020.3867424466594,
                                                                                                                              2020.8222322115716
                                                                                                                            ],
                                                                                                                            "value": 2020.6263851936158
                                                                                                                          },
                                                                                                                          "subclade_membership": {
                                                                                                                            "value": "20B"
                                                                                                                          }
                                                                                                                        }
                                                                                                                      }
                                                                                                                    ],
                                                                                                                    "name": "NODE_0003050",
                                                                                                                    "node_attrs": {
                                                                                                                      "clade_membership": {
                                                                                                                        "value": "20B"
                                                                                                                      },
                                                                                                                      "div": 9,
                                                                                                                      "custom_location": {
                                                                                                                        "confidence": {
                                                                                                                          "Asia": 0.8708220612190364,
                                                                                                                          "Europe": 0.08497794997368074,
                                                                                                                          "Oceania": 0.031982667248772446,
                                                                                                                          "South America": 0.009962325959260764
                                                                                                                        },
                                                                                                                        "entropy": 0.5015785687228804,
                                                                                                                        "value": "Asia"
                                                                                                                      },
                                                                                                                      "num_date": {
                                                                                                                        "confidence": [
                                                                                                                          2020.3815282825549,
                                                                                                                          2020.8089162939477
                                                                                                                        ],
                                                                                                                        "value": 2020.596271955545
                                                                                                                      },
                                                                                                                      "subclade_membership": {
                                                                                                                        "value": "20B"
                                                                                                                      }
                                                                                                                    }
                                                                                                                  }
                                                                                                                ],
                                                                                                                "name": "NODE_0002406",
                                                                                                                "node_attrs": {
                                                                                                                  "clade_membership": {
                                                                                                                    "value": "20B"
                                                                                                                  },
                                                                                                                  "div": 9,
                                                                                                                  "custom_location": {
                                                                                                                    "confidence": {
                                                                                                                      "Asia": 0.853015005541055,
                                                                                                                      "Europe": 0.11564727585735904,
                                                                                                                      "North America": 0.005327690019871659,
                                                                                                                      "South America": 0.021229240560533436
                                                                                                                    },
                                                                                                                    "entropy": 0.5236654610000591,
                                                                                                                    "value": "Asia"
                                                                                                                  },
                                                                                                                  "num_date": {
                                                                                                                    "confidence": [
                                                                                                                      2020.3686457715692,
                                                                                                                      2020.7956547184115
                                                                                                                    ],
                                                                                                                    "value": 2020.5715242430372
                                                                                                                  },
                                                                                                                  "subclade_membership": {
                                                                                                                    "value": "20B"
                                                                                                                  }
                                                                                                                }
                                                                                                              },
                                                                                                              {
                                                                                                                "branch_attrs": {
                                                                                                                  "labels": {
                                                                                                                    "aa": "N: H145Y; ORF1a: W2769C, P3359S; S: T1117I"
                                                                                                                  },
                                                                                                                  "mutations": {
                                                                                                                    "N": [
                                                                                                                      "H145Y"
                                                                                                                    ],
                                                                                                                    "ORF1a": [
                                                                                                                      "W2769C",
                                                                                                                      "P3359S"
                                                                                                                    ],
                                                                                                                    "S": [
                                                                                                                      "T1117I"
                                                                                                                    ],
                                                                                                                    "nuc": [
                                                                                                                      "G8572T",
                                                                                                                      "C10340T",
                                                                                                                      "G10360A",
                                                                                                                      "C24912T",
                                                                                                                      "C28706T",
                                                                                                                      "C29144T"
                                                                                                                    ]
                                                                                                                  }
                                                                                                                },
                                                                                                                "children": [
                                                                                                                  {
                                                                                                                    "branch_attrs": {
                                                                                                                      "mutations": {
                                                                                                                        "nuc": [
                                                                                                                          "C14220T"
                                                                                                                        ]
                                                                                                                      }
                                                                                                                    },
                                                                                                                    "name": "CostaRica/INC-0130/2020",
                                                                                                                    "node_attrs": {

                                                                                                                      "author": {
                                                                                                                        "author": "Francisco Duarte et al",
                                                                                                                        "value": "Francisco Duarte et al"
                                                                                                                      },
                                                                                                                      "clade_membership": {
                                                                                                                        "value": "20B"
                                                                                                                      },
                                                                                                                      "country": {
                                                                                                                        "value": "North America"
                                                                                                                      },
                                                                                                                      "div": 15,
                                                                                                                      "division": {
                                                                                                                        "value": "North America"
                                                                                                                      },
                                                                                                                      "division_exposure": {
                                                                                                                        "value": "North America"
                                                                                                                      },
                                                                                                                      "gisaid_epi_isl": {
                                                                                                                        "value": "EPI_ISL_682269"
                                                                                                                      },
                                                                                                                      "host": {
                                                                                                                        "value": "Human"
                                                                                                                      },
                                                                                                                      "custom_location": {
                                                                                                                        "confidence": {
                                                                                                                          "North America": 0.9999999999999999
                                                                                                                        },
                                                                                                                        "entropy": -9.99866855976916e-13,
                                                                                                                        "value": "North America"
                                                                                                                      },
                                                                                                                      "num_date": {
                                                                                                                        "confidence": [
                                                                                                                          2020.610655737705,
                                                                                                                          2020.610655737705
                                                                                                                        ],
                                                                                                                        "value": 2020.610655737705
                                                                                                                      },
                                                                                                                      "originating_lab": {
                                                                                                                        "value": "HOSPITAL SAN JUAN DE DIOS"
                                                                                                                      },
                                                                                                                      "pangolin_lineage": {
                                                                                                                        "value": "B.1.1.63"
                                                                                                                      },
                                                                                                                      "recency": {
                                                                                                                        "value": "Older"
                                                                                                                      },
                                                                                                                      "region": {
                                                                                                                        "value": "North America"
                                                                                                                      },
                                                                                                                      "region_exposure": {
                                                                                                                        "value": "North America"
                                                                                                                      },

                                                                                                                      "subclade_membership": {
                                                                                                                        "value": "20B"
                                                                                                                      },
                                                                                                                      "submitting_lab": {
                                                                                                                        "value": "Inciensa, Instituto Costarricense de Investigaci\u00f3n y Ense\u00f1anza en Nutrici\u00f3n y Salud"
                                                                                                                      },
                                                                                                                      "url": "https://www.gisaid.org"
                                                                                                                    }
                                                                                                                  },
                                                                                                                  {
                                                                                                                    "branch_attrs": {
                                                                                                                      "mutations": {
                                                                                                                        "nuc": [
                                                                                                                          "C26750T"
                                                                                                                        ]
                                                                                                                      }
                                                                                                                    },
                                                                                                                    "name": "CostaRica/INC-0129/2020",
                                                                                                                    "node_attrs": {

                                                                                                                      "author": {
                                                                                                                        "author": "Francisco Duarte et al",
                                                                                                                        "value": "Francisco Duarte et al"
                                                                                                                      },
                                                                                                                      "clade_membership": {
                                                                                                                        "value": "20B"
                                                                                                                      },
                                                                                                                      "country": {
                                                                                                                        "value": "North America"
                                                                                                                      },
                                                                                                                      "div": 15,
                                                                                                                      "division": {
                                                                                                                        "value": "North America"
                                                                                                                      },
                                                                                                                      "division_exposure": {
                                                                                                                        "value": "North America"
                                                                                                                      },
                                                                                                                      "gisaid_epi_isl": {
                                                                                                                        "value": "EPI_ISL_682268"
                                                                                                                      },
                                                                                                                      "host": {
                                                                                                                        "value": "Human"
                                                                                                                      },
                                                                                                                      "custom_location": {
                                                                                                                        "confidence": {
                                                                                                                          "North America": 0.9999999999999999
                                                                                                                        },
                                                                                                                        "entropy": -9.99866855976916e-13,
                                                                                                                        "value": "North America"
                                                                                                                      },
                                                                                                                      "num_date": {
                                                                                                                        "confidence": [
                                                                                                                          2020.6024590163934,
                                                                                                                          2020.6024590163934
                                                                                                                        ],
                                                                                                                        "value": 2020.6024590163934
                                                                                                                      },
                                                                                                                      "originating_lab": {
                                                                                                                        "value": "HOSPITAL SAN JUAN DE DIOS"
                                                                                                                      },
                                                                                                                      "pangolin_lineage": {
                                                                                                                        "value": "B.1.1.63"
                                                                                                                      },
                                                                                                                      "recency": {
                                                                                                                        "value": "Older"
                                                                                                                      },
                                                                                                                      "region": {
                                                                                                                        "value": "North America"
                                                                                                                      },
                                                                                                                      "region_exposure": {
                                                                                                                        "value": "North America"
                                                                                                                      },

                                                                                                                      "subclade_membership": {
                                                                                                                        "value": "20B"
                                                                                                                      },
                                                                                                                      "submitting_lab": {
                                                                                                                        "value": "Inciensa, Instituto Costarricense de Investigaci\u00f3n y Ense\u00f1anza en Nutrici\u00f3n y Salud"
                                                                                                                      },
                                                                                                                      "url": "https://www.gisaid.org"
                                                                                                                    }
                                                                                                                  },
                                                                                                                  {
                                                                                                                    "branch_attrs": {
                                                                                                                      "mutations": {
                                                                                                                        "nuc": [
                                                                                                                          "T22306C"
                                                                                                                        ]
                                                                                                                      }
                                                                                                                    },
                                                                                                                    "name": "CostaRica/INC-0136/2020",
                                                                                                                    "node_attrs": {

                                                                                                                      "author": {
                                                                                                                        "author": "Francisco Duarte et al",
                                                                                                                        "value": "Francisco Duarte et al"
                                                                                                                      },
                                                                                                                      "clade_membership": {
                                                                                                                        "value": "20B"
                                                                                                                      },
                                                                                                                      "country": {
                                                                                                                        "value": "North America"
                                                                                                                      },
                                                                                                                      "div": 15,
                                                                                                                      "division": {
                                                                                                                        "value": "North America"
                                                                                                                      },
                                                                                                                      "division_exposure": {
                                                                                                                        "value": "North America"
                                                                                                                      },
                                                                                                                      "gisaid_epi_isl": {
                                                                                                                        "value": "EPI_ISL_682274"
                                                                                                                      },
                                                                                                                      "host": {
                                                                                                                        "value": "Human"
                                                                                                                      },
                                                                                                                      "custom_location": {
                                                                                                                        "confidence": {
                                                                                                                          "North America": 0.9999999999999999
                                                                                                                        },
                                                                                                                        "entropy": -9.99866855976916e-13,
                                                                                                                        "value": "North America"
                                                                                                                      },
                                                                                                                      "num_date": {
                                                                                                                        "confidence": [
                                                                                                                          2020.6161202185792,
                                                                                                                          2020.6161202185792
                                                                                                                        ],
                                                                                                                        "value": 2020.6161202185792
                                                                                                                      },
                                                                                                                      "originating_lab": {
                                                                                                                        "value": "HOSPITAL SAN JUAN DE DIOS"
                                                                                                                      },
                                                                                                                      "pangolin_lineage": {
                                                                                                                        "value": "B.1.1.63"
                                                                                                                      },
                                                                                                                      "recency": {
                                                                                                                        "value": "Older"
                                                                                                                      },
                                                                                                                      "region": {
                                                                                                                        "value": "North America"
                                                                                                                      },
                                                                                                                      "region_exposure": {
                                                                                                                        "value": "North America"
                                                                                                                      },

                                                                                                                      "subclade_membership": {
                                                                                                                        "value": "20B"
                                                                                                                      },
                                                                                                                      "submitting_lab": {
                                                                                                                        "value": "Inciensa, Instituto Costarricense de Investigaci\u00f3n y Ense\u00f1anza en Nutrici\u00f3n y Salud"
                                                                                                                      },
                                                                                                                      "url": "https://www.gisaid.org"
                                                                                                                    }
                                                                                                                  },
                                                                                                                  {
                                                                                                                    "branch_attrs": {
                                                                                                                      "mutations": {}
                                                                                                                    },
                                                                                                                    "children": [
                                                                                                                      {
                                                                                                                        "branch_attrs": {
                                                                                                                          "labels": {
                                                                                                                            "aa": "N: D348H"
                                                                                                                          },
                                                                                                                          "mutations": {
                                                                                                                            "N": [
                                                                                                                              "D348H"
                                                                                                                            ],
                                                                                                                            "nuc": [
                                                                                                                              "C1912T",
                                                                                                                              "C20178T",
                                                                                                                              "T22891C",
                                                                                                                              "G29315C"
                                                                                                                            ]
                                                                                                                          }
                                                                                                                        },
                                                                                                                        "name": "CostaRica/INC-0181/2020",
                                                                                                                        "node_attrs": {

                                                                                                                          "author": {
                                                                                                                            "author": "Francisco Duarte et al",
                                                                                                                            "value": "Francisco Duarte et al"
                                                                                                                          },
                                                                                                                          "clade_membership": {
                                                                                                                            "value": "20B"
                                                                                                                          },
                                                                                                                          "country": {
                                                                                                                            "value": "North America"
                                                                                                                          },
                                                                                                                          "div": 18,
                                                                                                                          "division": {
                                                                                                                            "value": "North America"
                                                                                                                          },
                                                                                                                          "division_exposure": {
                                                                                                                            "value": "North America"
                                                                                                                          },
                                                                                                                          "gisaid_epi_isl": {
                                                                                                                            "value": "EPI_ISL_770021"
                                                                                                                          },
                                                                                                                          "host": {
                                                                                                                            "value": "Human"
                                                                                                                          },
                                                                                                                          "custom_location": {
                                                                                                                            "confidence": {
                                                                                                                              "North America": 0.9999999999999999
                                                                                                                            },
                                                                                                                            "entropy": -9.99866855976916e-13,
                                                                                                                            "value": "North America"
                                                                                                                          },
                                                                                                                          "num_date": {
                                                                                                                            "confidence": [
                                                                                                                              2020.8811475409836,
                                                                                                                              2020.8811475409836
                                                                                                                            ],
                                                                                                                            "value": 2020.8811475409836
                                                                                                                          },
                                                                                                                          "originating_lab": {
                                                                                                                            "value": "Area De Salud Catedral Noreste"
                                                                                                                          },
                                                                                                                          "pangolin_lineage": {
                                                                                                                            "value": "B.1.1.63"
                                                                                                                          },
                                                                                                                          "recency": {
                                                                                                                            "value": "Older"
                                                                                                                          },
                                                                                                                          "region": {
                                                                                                                            "value": "North America"
                                                                                                                          },
                                                                                                                          "region_exposure": {
                                                                                                                            "value": "North America"
                                                                                                                          },

                                                                                                                          "subclade_membership": {
                                                                                                                            "value": "20B"
                                                                                                                          },
                                                                                                                          "submitting_lab": {
                                                                                                                            "value": "Inciensa, Instituto Costarricense de Investigaci\u00f3n y Ense\u00f1anza en Nutrici\u00f3n y Salud"
                                                                                                                          },
                                                                                                                          "url": "https://www.gisaid.org"
                                                                                                                        }
                                                                                                                      },
                                                                                                                      {
                                                                                                                        "branch_attrs": {
                                                                                                                          "mutations": {}
                                                                                                                        },
                                                                                                                        "children": [
                                                                                                                          {
                                                                                                                            "branch_attrs": {
                                                                                                                              "mutations": {}
                                                                                                                            },
                                                                                                                            "name": "CostaRica/INC-0144/2020",
                                                                                                                            "node_attrs": {

                                                                                                                              "author": {
                                                                                                                                "author": "Francisco Duarte et al",
                                                                                                                                "value": "Francisco Duarte et al"
                                                                                                                              },
                                                                                                                              "clade_membership": {
                                                                                                                                "value": "20B"
                                                                                                                              },
                                                                                                                              "country": {
                                                                                                                                "value": "North America"
                                                                                                                              },
                                                                                                                              "div": 14,
                                                                                                                              "division": {
                                                                                                                                "value": "North America"
                                                                                                                              },
                                                                                                                              "division_exposure": {
                                                                                                                                "value": "North America"
                                                                                                                              },
                                                                                                                              "gisaid_epi_isl": {
                                                                                                                                "value": "EPI_ISL_769990"
                                                                                                                              },
                                                                                                                              "host": {
                                                                                                                                "value": "Human"
                                                                                                                              },
                                                                                                                              "custom_location": {
                                                                                                                                "confidence": {
                                                                                                                                  "North America": 1.0
                                                                                                                                },
                                                                                                                                "entropy": -1.000088900581841e-12,
                                                                                                                                "value": "North America"
                                                                                                                              },
                                                                                                                              "num_date": {
                                                                                                                                "confidence": [
                                                                                                                                  2020.6871584699454,
                                                                                                                                  2020.6871584699454
                                                                                                                                ],
                                                                                                                                "value": 2020.6871584699454
                                                                                                                              },
                                                                                                                              "originating_lab": {
                                                                                                                                "value": "Hospital Dr. Rafael A. Calderon Guardia"
                                                                                                                              },
                                                                                                                              "pangolin_lineage": {
                                                                                                                                "value": "B.1.1.63"
                                                                                                                              },
                                                                                                                              "recency": {
                                                                                                                                "value": "Older"
                                                                                                                              },
                                                                                                                              "region": {
                                                                                                                                "value": "North America"
                                                                                                                              },
                                                                                                                              "region_exposure": {
                                                                                                                                "value": "North America"
                                                                                                                              },

                                                                                                                              "subclade_membership": {
                                                                                                                                "value": "20B"
                                                                                                                              },
                                                                                                                              "submitting_lab": {
                                                                                                                                "value": "Inciensa, Instituto Costarricense de Investigaci\u00f3n y Ense\u00f1anza en Nutrici\u00f3n y Salud"
                                                                                                                              },
                                                                                                                              "url": "https://www.gisaid.org"
                                                                                                                            }
                                                                                                                          },
                                                                                                                          {
                                                                                                                            "branch_attrs": {
                                                                                                                              "mutations": {}
                                                                                                                            },
                                                                                                                            "children": [
                                                                                                                              {
                                                                                                                                "branch_attrs": {
                                                                                                                                  "labels": {
                                                                                                                                    "aa": "ORF1a: T708I, S1587L"
                                                                                                                                  },
                                                                                                                                  "mutations": {
                                                                                                                                    "ORF1a": [
                                                                                                                                      "T708I",
                                                                                                                                      "S1587L"
                                                                                                                                    ],
                                                                                                                                    "nuc": [
                                                                                                                                      "C2388T",
                                                                                                                                      "C5025T",
                                                                                                                                      "C29750T"
                                                                                                                                    ]
                                                                                                                                  }
                                                                                                                                },
                                                                                                                                "name": "CostaRica/INC-0211/2020",
                                                                                                                                "node_attrs": {

                                                                                                                                  "author": {
                                                                                                                                    "author": "Francisco Duarte et al",
                                                                                                                                    "value": "Francisco Duarte et al"
                                                                                                                                  },
                                                                                                                                  "clade_membership": {
                                                                                                                                    "value": "20B"
                                                                                                                                  },
                                                                                                                                  "country": {
                                                                                                                                    "value": "North America"
                                                                                                                                  },
                                                                                                                                  "div": 17,
                                                                                                                                  "division": {
                                                                                                                                    "value": "North America"
                                                                                                                                  },
                                                                                                                                  "division_exposure": {
                                                                                                                                    "value": "North America"
                                                                                                                                  },
                                                                                                                                  "gisaid_epi_isl": {
                                                                                                                                    "value": "EPI_ISL_914817"
                                                                                                                                  },
                                                                                                                                  "host": {
                                                                                                                                    "value": "Human"
                                                                                                                                  },
                                                                                                                                  "custom_location": {
                                                                                                                                    "confidence": {
                                                                                                                                      "North America": 1.0
                                                                                                                                    },
                                                                                                                                    "entropy": -1.000088900581841e-12,
                                                                                                                                    "value": "North America"
                                                                                                                                  },
                                                                                                                                  "num_date": {
                                                                                                                                    "confidence": [
                                                                                                                                      2020.9986338797814,
                                                                                                                                      2020.9986338797814
                                                                                                                                    ],
                                                                                                                                    "value": 2020.9986338797814
                                                                                                                                  },
                                                                                                                                  "originating_lab": {
                                                                                                                                    "value": "HOSPITAL DE NI\u00d1OS DR. CARLOS SAENZ HERRERA"
                                                                                                                                  },
                                                                                                                                  "pangolin_lineage": {
                                                                                                                                    "value": "B.1.1.63"
                                                                                                                                  },
                                                                                                                                  "recency": {
                                                                                                                                    "value": "One month ago"
                                                                                                                                  },
                                                                                                                                  "region": {
                                                                                                                                    "value": "North America"
                                                                                                                                  },
                                                                                                                                  "region_exposure": {
                                                                                                                                    "value": "North America"
                                                                                                                                  },

                                                                                                                                  "subclade_membership": {
                                                                                                                                    "value": "20B"
                                                                                                                                  },
                                                                                                                                  "submitting_lab": {
                                                                                                                                    "value": "Inciensa, Instituto Costarricense de Investigaci\u00f3n y Ense\u00f1anza en Nutrici\u00f3n y Salud"
                                                                                                                                  },
                                                                                                                                  "url": "https://www.gisaid.org"
                                                                                                                                }
                                                                                                                              },
                                                                                                                              {
                                                                                                                                "branch_attrs": {
                                                                                                                                  "mutations": {}
                                                                                                                                },
                                                                                                                                "children": [
                                                                                                                                  {
                                                                                                                                    "branch_attrs": {
                                                                                                                                      "labels": {
                                                                                                                                        "aa": "ORF1b: H1087Y"
                                                                                                                                      },
                                                                                                                                      "mutations": {
                                                                                                                                        "ORF1b": [
                                                                                                                                          "H1087Y"
                                                                                                                                        ],
                                                                                                                                        "nuc": [
                                                                                                                                          "C2710T",
                                                                                                                                          "C16726T",
                                                                                                                                          "G24193A"
                                                                                                                                        ]
                                                                                                                                      }
                                                                                                                                    },
                                                                                                                                    "name": "CostaRica/INC-0212/2021",
                                                                                                                                    "node_attrs": {

                                                                                                                                      "author": {
                                                                                                                                        "author": "Francisco Duarte et al",
                                                                                                                                        "value": "Francisco Duarte et al"
                                                                                                                                      },
                                                                                                                                      "clade_membership": {
                                                                                                                                        "value": "20B"
                                                                                                                                      },
                                                                                                                                      "country": {
                                                                                                                                        "value": "North America"
                                                                                                                                      },
                                                                                                                                      "div": 17,
                                                                                                                                      "division": {
                                                                                                                                        "value": "North America"
                                                                                                                                      },
                                                                                                                                      "division_exposure": {
                                                                                                                                        "value": "North America"
                                                                                                                                      },
                                                                                                                                      "gisaid_epi_isl": {
                                                                                                                                        "value": "EPI_ISL_914818"
                                                                                                                                      },
                                                                                                                                      "host": {
                                                                                                                                        "value": "Human"
                                                                                                                                      },
                                                                                                                                      "custom_location": {
                                                                                                                                        "confidence": {
                                                                                                                                          "North America": 1.0
                                                                                                                                        },
                                                                                                                                        "entropy": -1.000088900581841e-12,
                                                                                                                                        "value": "North America"
                                                                                                                                      },
                                                                                                                                      "num_date": {
                                                                                                                                        "confidence": [
                                                                                                                                          2021.0013698630137,
                                                                                                                                          2021.0013698630137
                                                                                                                                        ],
                                                                                                                                        "value": 2021.0013698630137
                                                                                                                                      },
                                                                                                                                      "originating_lab": {
                                                                                                                                        "value": "HOSPITAL DE NI\u00d1OS DR. CARLOS SAENZ HERRERA"
                                                                                                                                      },
                                                                                                                                      "pangolin_lineage": {
                                                                                                                                        "value": "B.1.1.63"
                                                                                                                                      },
                                                                                                                                      "recency": {
                                                                                                                                        "value": "One month ago"
                                                                                                                                      },
                                                                                                                                      "region": {
                                                                                                                                        "value": "North America"
                                                                                                                                      },
                                                                                                                                      "region_exposure": {
                                                                                                                                        "value": "North America"
                                                                                                                                      },

                                                                                                                                      "subclade_membership": {
                                                                                                                                        "value": "20B"
                                                                                                                                      },
                                                                                                                                      "submitting_lab": {
                                                                                                                                        "value": "Inciensa, Instituto Costarricense de Investigaci\u00f3n y Ense\u00f1anza en Nutrici\u00f3n y Salud"
                                                                                                                                      },
                                                                                                                                      "url": "https://www.gisaid.org"
                                                                                                                                    }
                                                                                                                                  },
                                                                                                                                  {
                                                                                                                                    "branch_attrs": {
                                                                                                                                      "mutations": {}
                                                                                                                                    },
                                                                                                                                    "children": [
                                                                                                                                      {
                                                                                                                                        "branch_attrs": {
                                                                                                                                          "labels": {
                                                                                                                                            "aa": "N: G18V; ORF1a: S2132G; ORF9b: V15L"
                                                                                                                                          },
                                                                                                                                          "mutations": {
                                                                                                                                            "N": [
                                                                                                                                              "G18V"
                                                                                                                                            ],
                                                                                                                                            "ORF1a": [
                                                                                                                                              "S2132G"
                                                                                                                                            ],
                                                                                                                                            "ORF9b": [
                                                                                                                                              "V15L"
                                                                                                                                            ],
                                                                                                                                            "nuc": [
                                                                                                                                              "A6659G",
                                                                                                                                              "C26753T",
                                                                                                                                              "G28326T",
                                                                                                                                              "A29740-",
                                                                                                                                              "C29741-",
                                                                                                                                              "G29742-",
                                                                                                                                              "C29743-",
                                                                                                                                              "G29744-",
                                                                                                                                              "G29745-",
                                                                                                                                              "A29746-",
                                                                                                                                              "G29747-",
                                                                                                                                              "T29748-"
                                                                                                                                            ]
                                                                                                                                          }
                                                                                                                                        },
                                                                                                                                        "name": "CostaRica/INC-0260/2021",
                                                                                                                                        "node_attrs": {

                                                                                                                                          "author": {
                                                                                                                                            "author": "Francisco Duarte et al",
                                                                                                                                            "value": "Francisco Duarte et al"
                                                                                                                                          },
                                                                                                                                          "clade_membership": {
                                                                                                                                            "value": "20B"
                                                                                                                                          },
                                                                                                                                          "country": {
                                                                                                                                            "value": "North America"
                                                                                                                                          },
                                                                                                                                          "div": 17,
                                                                                                                                          "division": {
                                                                                                                                            "value": "North America"
                                                                                                                                          },
                                                                                                                                          "division_exposure": {
                                                                                                                                            "value": "North America"
                                                                                                                                          },
                                                                                                                                          "gisaid_epi_isl": {
                                                                                                                                            "value": "EPI_ISL_1067603"
                                                                                                                                          },
                                                                                                                                          "host": {
                                                                                                                                            "value": "Human"
                                                                                                                                          },
                                                                                                                                          "custom_location": {
                                                                                                                                            "confidence": {
                                                                                                                                              "North America": 0.9999999999999999
                                                                                                                                            },
                                                                                                                                            "entropy": -9.99866855976916e-13,
                                                                                                                                            "value": "North America"
                                                                                                                                          },
                                                                                                                                          "num_date": {
                                                                                                                                            "confidence": [
                                                                                                                                              2021.072602739726,
                                                                                                                                              2021.072602739726
                                                                                                                                            ],
                                                                                                                                            "value": 2021.072602739726
                                                                                                                                          },
                                                                                                                                          "originating_lab": {
                                                                                                                                            "value": "AREA DE SALUD GOICOECHEA 2 - CLINICA DR. JIMENEZ NU\u00d1EZ"
                                                                                                                                          },
                                                                                                                                          "pangolin_lineage": {
                                                                                                                                            "value": "B.1.1.63"
                                                                                                                                          },
                                                                                                                                          "recency": {
                                                                                                                                            "value": "One week ago"
                                                                                                                                          },
                                                                                                                                          "region": {
                                                                                                                                            "value": "North America"
                                                                                                                                          },
                                                                                                                                          "region_exposure": {
                                                                                                                                            "value": "North America"
                                                                                                                                          },

                                                                                                                                          "subclade_membership": {
                                                                                                                                            "value": "20B"
                                                                                                                                          },
                                                                                                                                          "submitting_lab": {
                                                                                                                                            "value": "Inciensa, Instituto Costarricense de Investigaci\u00f3n y Ense\u00f1anza en Nutrici\u00f3n y Salud"
                                                                                                                                          },
                                                                                                                                          "url": "https://www.gisaid.org"
                                                                                                                                        }
                                                                                                                                      },
                                                                                                                                      {
                                                                                                                                        "branch_attrs": {
                                                                                                                                          "mutations": {}
                                                                                                                                        },
                                                                                                                                        "children": [
                                                                                                                                          {
                                                                                                                                            "branch_attrs": {
                                                                                                                                              "labels": {
                                                                                                                                                "aa": "ORF1a: A903V"
                                                                                                                                              },
                                                                                                                                              "mutations": {
                                                                                                                                                "ORF1a": [
                                                                                                                                                  "A903V"
                                                                                                                                                ],
                                                                                                                                                "nuc": [
                                                                                                                                                  "C2973T",
                                                                                                                                                  "C10714T"
                                                                                                                                                ]
                                                                                                                                              }
                                                                                                                                            },
                                                                                                                                            "name": "CostaRica/INC-0203/2020",
                                                                                                                                            "node_attrs": {

                                                                                                                                              "author": {
                                                                                                                                                "author": "Francisco Duarte et al",
                                                                                                                                                "value": "Francisco Duarte et al"
                                                                                                                                              },
                                                                                                                                              "clade_membership": {
                                                                                                                                                "value": "20B"
                                                                                                                                              },
                                                                                                                                              "country": {
                                                                                                                                                "value": "North America"
                                                                                                                                              },
                                                                                                                                              "div": 16,
                                                                                                                                              "division": {
                                                                                                                                                "value": "North America"
                                                                                                                                              },
                                                                                                                                              "division_exposure": {
                                                                                                                                                "value": "North America"
                                                                                                                                              },
                                                                                                                                              "gisaid_epi_isl": {
                                                                                                                                                "value": "EPI_ISL_914809"
                                                                                                                                              },
                                                                                                                                              "host": {
                                                                                                                                                "value": "Human"
                                                                                                                                              },
                                                                                                                                              "custom_location": {
                                                                                                                                                "confidence": {
                                                                                                                                                  "North America": 1.0
                                                                                                                                                },
                                                                                                                                                "entropy": -1.000088900581841e-12,
                                                                                                                                                "value": "North America"
                                                                                                                                              },
                                                                                                                                              "num_date": {
                                                                                                                                                "confidence": [
                                                                                                                                                  2020.9631147540983,
                                                                                                                                                  2020.9631147540983
                                                                                                                                                ],
                                                                                                                                                "value": 2020.9631147540983
                                                                                                                                              },
                                                                                                                                              "originating_lab": {
                                                                                                                                                "value": "AREA DE SALUD OREAMUNO-PACAYAS-TIERRA BLANCA"
                                                                                                                                              },
                                                                                                                                              "pangolin_lineage": {
                                                                                                                                                "value": "B.1.1.63"
                                                                                                                                              },
                                                                                                                                              "recency": {
                                                                                                                                                "value": "One month ago"
                                                                                                                                              },
                                                                                                                                              "region": {
                                                                                                                                                "value": "North America"
                                                                                                                                              },
                                                                                                                                              "region_exposure": {
                                                                                                                                                "value": "North America"
                                                                                                                                              },

                                                                                                                                              "subclade_membership": {
                                                                                                                                                "value": "20B"
                                                                                                                                              },
                                                                                                                                              "submitting_lab": {
                                                                                                                                                "value": "Inciensa, Instituto Costarricense de Investigaci\u00f3n y Ense\u00f1anza en Nutrici\u00f3n y Salud"
                                                                                                                                              },
                                                                                                                                              "url": "https://www.gisaid.org"
                                                                                                                                            }
                                                                                                                                          },
                                                                                                                                          {
                                                                                                                                            "branch_attrs": {
                                                                                                                                              "mutations": {}
                                                                                                                                            },
                                                                                                                                            "children": [
                                                                                                                                              {
                                                                                                                                                "branch_attrs": {
                                                                                                                                                  "labels": {
                                                                                                                                                    "aa": "ORF1a: L960V"
                                                                                                                                                  },
                                                                                                                                                  "mutations": {
                                                                                                                                                    "ORF1a": [
                                                                                                                                                      "L960V"
                                                                                                                                                    ],
                                                                                                                                                    "nuc": [
                                                                                                                                                      "T3143G"
                                                                                                                                                    ]
                                                                                                                                                  }
                                                                                                                                                },
                                                                                                                                                "name": "CostaRica/INC-0185/2020",
                                                                                                                                                "node_attrs": {

                                                                                                                                                  "author": {
                                                                                                                                                    "author": "Francisco Duarte et al",
                                                                                                                                                    "value": "Francisco Duarte et al"
                                                                                                                                                  },
                                                                                                                                                  "clade_membership": {
                                                                                                                                                    "value": "20B"
                                                                                                                                                  },
                                                                                                                                                  "country": {
                                                                                                                                                    "value": "North America"
                                                                                                                                                  },
                                                                                                                                                  "div": 15,
                                                                                                                                                  "division": {
                                                                                                                                                    "value": "North America"
                                                                                                                                                  },
                                                                                                                                                  "division_exposure": {
                                                                                                                                                    "value": "North America"
                                                                                                                                                  },
                                                                                                                                                  "gisaid_epi_isl": {
                                                                                                                                                    "value": "EPI_ISL_770005"
                                                                                                                                                  },
                                                                                                                                                  "host": {
                                                                                                                                                    "value": "Human"
                                                                                                                                                  },
                                                                                                                                                  "custom_location": {
                                                                                                                                                    "confidence": {
                                                                                                                                                      "North America": 1.0
                                                                                                                                                    },
                                                                                                                                                    "entropy": -1.000088900581841e-12,
                                                                                                                                                    "value": "North America"
                                                                                                                                                  },
                                                                                                                                                  "num_date": {
                                                                                                                                                    "confidence": [
                                                                                                                                                      2020.9002732240438,
                                                                                                                                                      2020.9002732240438
                                                                                                                                                    ],
                                                                                                                                                    "value": 2020.9002732240438
                                                                                                                                                  },
                                                                                                                                                  "originating_lab": {
                                                                                                                                                    "value": "Area De Salud Moravia"
                                                                                                                                                  },
                                                                                                                                                  "pangolin_lineage": {
                                                                                                                                                    "value": "B.1.1.63"
                                                                                                                                                  },
                                                                                                                                                  "recency": {
                                                                                                                                                    "value": "Older"
                                                                                                                                                  },
                                                                                                                                                  "region": {
                                                                                                                                                    "value": "North America"
                                                                                                                                                  },
                                                                                                                                                  "region_exposure": {
                                                                                                                                                    "value": "North America"
                                                                                                                                                  },

                                                                                                                                                  "subclade_membership": {
                                                                                                                                                    "value": "20B"
                                                                                                                                                  },
                                                                                                                                                  "submitting_lab": {
                                                                                                                                                    "value": "Inciensa, Instituto Costarricense de Investigaci\u00f3n y Ense\u00f1anza en Nutrici\u00f3n y Salud"
                                                                                                                                                  },
                                                                                                                                                  "url": "https://www.gisaid.org"
                                                                                                                                                }
                                                                                                                                              },
                                                                                                                                              {
                                                                                                                                                "branch_attrs": {
                                                                                                                                                  "labels": {
                                                                                                                                                    "aa": "ORF1b: L1504F"
                                                                                                                                                  },
                                                                                                                                                  "mutations": {
                                                                                                                                                    "ORF1b": [
                                                                                                                                                      "L1504F"
                                                                                                                                                    ],
                                                                                                                                                    "nuc": [
                                                                                                                                                      "C2260T",
                                                                                                                                                      "C17977T",
                                                                                                                                                      "T29726-",
                                                                                                                                                      "T29727-"
                                                                                                                                                    ]
                                                                                                                                                  }
                                                                                                                                                },
                                                                                                                                                "name": "CostaRica/INC-0210/2021",
                                                                                                                                                "node_attrs": {

                                                                                                                                                  "author": {
                                                                                                                                                    "author": "Francisco Duarte et al",
                                                                                                                                                    "value": "Francisco Duarte et al"
                                                                                                                                                  },
                                                                                                                                                  "clade_membership": {
                                                                                                                                                    "value": "20B"
                                                                                                                                                  },
                                                                                                                                                  "country": {
                                                                                                                                                    "value": "North America"
                                                                                                                                                  },
                                                                                                                                                  "div": 16,
                                                                                                                                                  "division": {
                                                                                                                                                    "value": "North America"
                                                                                                                                                  },
                                                                                                                                                  "division_exposure": {
                                                                                                                                                    "value": "North America"
                                                                                                                                                  },
                                                                                                                                                  "gisaid_epi_isl": {
                                                                                                                                                    "value": "EPI_ISL_914816"
                                                                                                                                                  },
                                                                                                                                                  "host": {
                                                                                                                                                    "value": "Human"
                                                                                                                                                  },
                                                                                                                                                  "custom_location": {
                                                                                                                                                    "confidence": {
                                                                                                                                                      "North America": 1.0
                                                                                                                                                    },
                                                                                                                                                    "entropy": -1.000088900581841e-12,
                                                                                                                                                    "value": "North America"
                                                                                                                                                  },
                                                                                                                                                  "num_date": {
                                                                                                                                                    "confidence": [
                                                                                                                                                      2021.0068493150684,
                                                                                                                                                      2021.0068493150684
                                                                                                                                                    ],
                                                                                                                                                    "value": 2021.0068493150684
                                                                                                                                                  },
                                                                                                                                                  "originating_lab": {
                                                                                                                                                    "value": "HOSPITAL DE NI\u00d1OS DR. CARLOS SAENZ HERRERA"
                                                                                                                                                  },
                                                                                                                                                  "pangolin_lineage": {
                                                                                                                                                    "value": "B.1.1.63"
                                                                                                                                                  },
                                                                                                                                                  "recency": {
                                                                                                                                                    "value": "One month ago"
                                                                                                                                                  },
                                                                                                                                                  "region": {
                                                                                                                                                    "value": "North America"
                                                                                                                                                  },
                                                                                                                                                  "region_exposure": {
                                                                                                                                                    "value": "North America"
                                                                                                                                                  },

                                                                                                                                                  "subclade_membership": {
                                                                                                                                                    "value": "20B"
                                                                                                                                                  },
                                                                                                                                                  "submitting_lab": {
                                                                                                                                                    "value": "Inciensa, Instituto Costarricense de Investigaci\u00f3n y Ense\u00f1anza en Nutrici\u00f3n y Salud"
                                                                                                                                                  },
                                                                                                                                                  "url": "https://www.gisaid.org"
                                                                                                                                                }
                                                                                                                                              }
                                                                                                                                            ],
                                                                                                                                            "name": "NODE_0003061",
                                                                                                                                            "node_attrs": {
                                                                                                                                              "clade_membership": {
                                                                                                                                                "value": "20B"
                                                                                                                                              },
                                                                                                                                              "div": 14,
                                                                                                                                              "custom_location": {
                                                                                                                                                "confidence": {
                                                                                                                                                  "North America": 0.9997566289862045
                                                                                                                                                },
                                                                                                                                                "entropy": 0.002444592627670277,
                                                                                                                                                "value": "North America"
                                                                                                                                              },
                                                                                                                                              "num_date": {
                                                                                                                                                "confidence": [
                                                                                                                                                  2020.815255281988,
                                                                                                                                                  2020.9002732240438
                                                                                                                                                ],
                                                                                                                                                "value": 2020.8836791492342
                                                                                                                                              },
                                                                                                                                              "subclade_membership": {
                                                                                                                                                "value": "20B"
                                                                                                                                              }
                                                                                                                                            }
                                                                                                                                          }
                                                                                                                                        ],
                                                                                                                                        "name": "NODE_0003060",
                                                                                                                                        "node_attrs": {
                                                                                                                                          "clade_membership": {
                                                                                                                                            "value": "20B"
                                                                                                                                          },
                                                                                                                                          "div": 14,
                                                                                                                                          "custom_location": {
                                                                                                                                            "confidence": {
                                                                                                                                              "North America": 0.9997453248836132
                                                                                                                                            },
                                                                                                                                            "entropy": 0.0025461866592989086,
                                                                                                                                            "value": "North America"
                                                                                                                                          },
                                                                                                                                          "num_date": {
                                                                                                                                            "confidence": [
                                                                                                                                              2020.809021390859,
                                                                                                                                              2020.8925618539238
                                                                                                                                            ],
                                                                                                                                            "value": 2020.8613232287291
                                                                                                                                          },
                                                                                                                                          "subclade_membership": {
                                                                                                                                            "value": "20B"
                                                                                                                                          }
                                                                                                                                        }
                                                                                                                                      }
                                                                                                                                    ],
                                                                                                                                    "name": "NODE_0003058",
                                                                                                                                    "node_attrs": {
                                                                                                                                      "clade_membership": {
                                                                                                                                        "value": "20B"
                                                                                                                                      },
                                                                                                                                      "div": 14,
                                                                                                                                      "custom_location": {
                                                                                                                                        "confidence": {
                                                                                                                                          "North America": 0.9997447987638592
                                                                                                                                        },
                                                                                                                                        "entropy": 0.0025508944268804725,
                                                                                                                                        "value": "North America"
                                                                                                                                      },
                                                                                                                                      "num_date": {
                                                                                                                                        "confidence": [
                                                                                                                                          2020.799549536266,
                                                                                                                                          2020.8901456270485
                                                                                                                                        ],
                                                                                                                                        "value": 2020.8276881421227
                                                                                                                                      },
                                                                                                                                      "subclade_membership": {
                                                                                                                                        "value": "20B"
                                                                                                                                      }
                                                                                                                                    }
                                                                                                                                  }
                                                                                                                                ],
                                                                                                                                "name": "NODE_0003057",
                                                                                                                                "node_attrs": {
                                                                                                                                  "clade_membership": {
                                                                                                                                    "value": "20B"
                                                                                                                                  },
                                                                                                                                  "div": 14,
                                                                                                                                  "custom_location": {
                                                                                                                                    "confidence": {
                                                                                                                                      "North America": 0.9997447748341892
                                                                                                                                    },
                                                                                                                                    "entropy": 0.002551108292754787,
                                                                                                                                    "value": "North America"
                                                                                                                                  },
                                                                                                                                  "num_date": {
                                                                                                                                    "confidence": [
                                                                                                                                      2020.7655157644374,
                                                                                                                                      2020.888234850831
                                                                                                                                    ],
                                                                                                                                    "value": 2020.8244232875609
                                                                                                                                  },
                                                                                                                                  "subclade_membership": {
                                                                                                                                    "value": "20B"
                                                                                                                                  }
                                                                                                                                }
                                                                                                                              }
                                                                                                                            ],
                                                                                                                            "name": "NODE_0003056",
                                                                                                                            "node_attrs": {
                                                                                                                              "clade_membership": {
                                                                                                                                "value": "20B"
                                                                                                                              },
                                                                                                                              "div": 14,
                                                                                                                              "custom_location": {
                                                                                                                                "confidence": {
                                                                                                                                  "North America": 0.9997447862612685
                                                                                                                                },
                                                                                                                                "entropy": 0.0025510055836138984,
                                                                                                                                "value": "North America"
                                                                                                                              },
                                                                                                                              "num_date": {
                                                                                                                                "confidence": [
                                                                                                                                  2020.6931056596593,
                                                                                                                                  2020.8834463696112
                                                                                                                                ],
                                                                                                                                "value": 2020.779020916753
                                                                                                                              },
                                                                                                                              "subclade_membership": {
                                                                                                                                "value": "20B"
                                                                                                                              }
                                                                                                                            }
                                                                                                                          }
                                                                                                                        ],
                                                                                                                        "name": "NODE_0003055",
                                                                                                                        "node_attrs": {
                                                                                                                          "clade_membership": {
                                                                                                                            "value": "20B"
                                                                                                                          },
                                                                                                                          "div": 14,
                                                                                                                          "custom_location": {
                                                                                                                            "confidence": {
                                                                                                                              "North America": 0.9997450571981764
                                                                                                                            },
                                                                                                                            "entropy": 0.002548563946015948,
                                                                                                                            "value": "North America"
                                                                                                                          },
                                                                                                                          "num_date": {
                                                                                                                            "confidence": [
                                                                                                                              2020.6346497643976,
                                                                                                                              2020.6871584699454
                                                                                                                            ],
                                                                                                                            "value": 2020.6871584699454
                                                                                                                          },
                                                                                                                          "subclade_membership": {
                                                                                                                            "value": "20B"
                                                                                                                          }
                                                                                                                        }
                                                                                                                      }
                                                                                                                    ],
                                                                                                                    "name": "NODE_0003054",
                                                                                                                    "node_attrs": {
                                                                                                                      "clade_membership": {
                                                                                                                        "value": "20B"
                                                                                                                      },
                                                                                                                      "div": 14,
                                                                                                                      "custom_location": {
                                                                                                                        "confidence": {
                                                                                                                          "North America": 0.9997509176238507
                                                                                                                        },
                                                                                                                        "entropy": 0.0024953873566549664,
                                                                                                                        "value": "North America"
                                                                                                                      },
                                                                                                                      "num_date": {
                                                                                                                        "confidence": [
                                                                                                                          2020.529525932041,
                                                                                                                          2020.684930105798
                                                                                                                        ],
                                                                                                                        "value": 2020.6002522681963
                                                                                                                      },
                                                                                                                      "subclade_membership": {
                                                                                                                        "value": "20B"
                                                                                                                      }
                                                                                                                    }
                                                                                                                  }
                                                                                                                ],
                                                                                                                "name": "NODE_0002409",
                                                                                                                "node_attrs": {
                                                                                                                  "clade_membership": {
                                                                                                                    "value": "20B"
                                                                                                                  },
                                                                                                                  "div": 14,
                                                                                                                  "custom_location": {
                                                                                                                    "confidence": {
                                                                                                                      "North America": 0.9998784928013297
                                                                                                                    },
                                                                                                                    "entropy": 0.0012758734947143182,
                                                                                                                    "value": "North America"
                                                                                                                  },
                                                                                                                  "num_date": {
                                                                                                                    "confidence": [
                                                                                                                      2020.5500635835378,
                                                                                                                      2020.6017045000294
                                                                                                                    ],
                                                                                                                    "value": 2020.5883378174412
                                                                                                                  },
                                                                                                                  "subclade_membership": {
                                                                                                                    "value": "20B"
                                                                                                                  }
                                                                                                                }
                                                                                                              }
                                                                                                            ],
                                                                                                            "name": "NODE_0002405",
                                                                                                            "node_attrs": {
                                                                                                              "clade_membership": {
                                                                                                                "value": "20B"
                                                                                                              },
                                                                                                              "div": 8,
                                                                                                              "custom_location": {
                                                                                                                "confidence": {
                                                                                                                  "Asia": 0.2414824808105401,
                                                                                                                  "Europe": 0.4443002813009901,
                                                                                                                  "North America": 0.1438670956840844,
                                                                                                                  "South America": 0.16399051596940756
                                                                                                                },
                                                                                                                "entropy": 1.3143702175749739,
                                                                                                                "value": "Europe"
                                                                                                              },
                                                                                                              "num_date": {
                                                                                                                "confidence": [
                                                                                                                  2020.2157560203814,
                                                                                                                  2020.5557884715724
                                                                                                                ],
                                                                                                                "value": 2020.4693232211553
                                                                                                              },
                                                                                                              "subclade_membership": {
                                                                                                                "value": "20B"
                                                                                                              }
                                                                                                            }
                                                                                                          }
                                                                                                        ],
                                                                                                        "name": "NODE_0003046",
                                                                                                        "node_attrs": {
                                                                                                          "clade_membership": {
                                                                                                            "value": "20B"
                                                                                                          },
                                                                                                          "div": 7,
                                                                                                          "custom_location": {
                                                                                                            "confidence": {
                                                                                                              "Asia": 0.08647239818357742,
                                                                                                              "Europe": 0.5826772232594284,
                                                                                                              "North America": 0.03172268209415562,
                                                                                                              "South America": 0.2932691812683407
                                                                                                            },
                                                                                                            "entropy": 1.0282286564790555,
                                                                                                            "value": "Europe"
                                                                                                          },
                                                                                                          "num_date": {
                                                                                                            "confidence": [
                                                                                                              2020.0868325104007,
                                                                                                              2020.5477463987456
                                                                                                            ],
                                                                                                            "value": 2020.4023100429727
                                                                                                          },
                                                                                                          "subclade_membership": {
                                                                                                            "value": "20B"
                                                                                                          }
                                                                                                        }
                                                                                                      }
                                                                                                    ],
                                                                                                    "name": "NODE_0003043",
                                                                                                    "node_attrs": {
                                                                                                      "clade_membership": {
                                                                                                        "value": "20B"
                                                                                                      },
                                                                                                      "div": 7,
                                                                                                      "custom_location": {
                                                                                                        "confidence": {
                                                                                                          "Asia": 0.015126026426765572,
                                                                                                          "Europe": 0.15156896439629386,
                                                                                                          "North America": 0.003003401249760489,
                                                                                                          "South America": 0.827107448203191
                                                                                                        },
                                                                                                        "entropy": 0.5438704635816473,
                                                                                                        "value": "South America"
                                                                                                      },
                                                                                                      "num_date": {
                                                                                                        "confidence": [
                                                                                                          2020.08816920292,
                                                                                                          2020.5520733010187
                                                                                                        ],
                                                                                                        "value": 2020.3313809397785
                                                                                                      },
                                                                                                      "subclade_membership": {
                                                                                                        "value": "20B"
                                                                                                      }
                                                                                                    }
                                                                                                  },
                                                                                                  {
                                                                                                    "branch_attrs": {
                                                                                                      "mutations": {}
                                                                                                    },
                                                                                                    "children": [
                                                                                                      {
                                                                                                        "branch_attrs": {
                                                                                                          "mutations": {}
                                                                                                        },
                                                                                                        "children": [
                                                                                                          {
                                                                                                            "branch_attrs": {
                                                                                                              "mutations": {}
                                                                                                            },
                                                                                                            "name": "Ecuador/USFQ-065/2020",
                                                                                                            "node_attrs": {

                                                                                                              "author": {
                                                                                                                "author": "Bel\u00e9n Prado-Vivar et al",
                                                                                                                "value": "Bel\u00e9n Prado-Vivar et al"
                                                                                                              },
                                                                                                              "clade_membership": {
                                                                                                                "value": "20B"
                                                                                                              },
                                                                                                              "country": {
                                                                                                                "value": "Ecuador"
                                                                                                              },
                                                                                                              "div": 7,
                                                                                                              "division": {
                                                                                                                "value": "Los Rios"
                                                                                                              },
                                                                                                              "division_exposure": {
                                                                                                                "value": "Los Rios"
                                                                                                              },
                                                                                                              "gisaid_epi_isl": {
                                                                                                                "value": "EPI_ISL_481247"
                                                                                                              },
                                                                                                              "host": {
                                                                                                                "value": "Human"
                                                                                                              },
                                                                                                              "custom_location": {
                                                                                                                "confidence": {
                                                                                                                  "South America": 1.0
                                                                                                                },
                                                                                                                "entropy": -1.000088900581841e-12,
                                                                                                                "value": "South America"
                                                                                                              },
                                                                                                              "location": {
                                                                                                                "value": "Babahoyo"
                                                                                                              },
                                                                                                              "num_date": {
                                                                                                                "confidence": [
                                                                                                                  2020.2937158469945,
                                                                                                                  2020.2937158469945
                                                                                                                ],
                                                                                                                "value": 2020.2937158469945
                                                                                                              },
                                                                                                              "originating_lab": {
                                                                                                                "value": "Hospital IESS Babahoyo"
                                                                                                              },
                                                                                                              "pangolin_lineage": {
                                                                                                                "value": "B.1.1.29"
                                                                                                              },
                                                                                                              "recency": {
                                                                                                                "value": "Older"
                                                                                                              },
                                                                                                              "region": {
                                                                                                                "value": "South America"
                                                                                                              },
                                                                                                              "region_exposure": {
                                                                                                                "value": "South America"
                                                                                                              },

                                                                                                              "subclade_membership": {
                                                                                                                "value": "20B"
                                                                                                              },
                                                                                                              "submitting_lab": {
                                                                                                                "value": "Institute of Microbiology, Universidad San Francisco de Quito"
                                                                                                              },
                                                                                                              "url": "https://www.gisaid.org"
                                                                                                            }
                                                                                                          },
                                                                                                          {
                                                                                                            "branch_attrs": {
                                                                                                              "mutations": {}
                                                                                                            },
                                                                                                            "name": "England/20170041504/2020",
                                                                                                            "node_attrs": {

                                                                                                              "author": {
                                                                                                                "author": "PHE Covid Sequencing Team et al",
                                                                                                                "value": "PHE Covid Sequencing Team et al"
                                                                                                              },
                                                                                                              "clade_membership": {
                                                                                                                "value": "20B"
                                                                                                              },
                                                                                                              "country": {
                                                                                                                "value": "Europe"
                                                                                                              },
                                                                                                              "div": 7,
                                                                                                              "division": {
                                                                                                                "value": "Europe"
                                                                                                              },
                                                                                                              "division_exposure": {
                                                                                                                "value": "Europe"
                                                                                                              },
                                                                                                              "gisaid_epi_isl": {
                                                                                                                "value": "EPI_ISL_465293"
                                                                                                              },
                                                                                                              "host": {
                                                                                                                "value": "Human"
                                                                                                              },
                                                                                                              "custom_location": {
                                                                                                                "confidence": {
                                                                                                                  "Europe": 1.0
                                                                                                                },
                                                                                                                "entropy": -1.000088900581841e-12,
                                                                                                                "value": "Europe"
                                                                                                              },
                                                                                                              "num_date": {
                                                                                                                "confidence": [
                                                                                                                  2020.2937158469945,
                                                                                                                  2020.2937158469945
                                                                                                                ],
                                                                                                                "value": 2020.2937158469945
                                                                                                              },
                                                                                                              "originating_lab": {
                                                                                                                "value": "Respiratory Virus Unit, Microbiology Services Colindale, Public Health England"
                                                                                                              },
                                                                                                              "pangolin_lineage": {
                                                                                                                "value": "B.1"
                                                                                                              },
                                                                                                              "recency": {
                                                                                                                "value": "Older"
                                                                                                              },
                                                                                                              "region": {
                                                                                                                "value": "Europe"
                                                                                                              },
                                                                                                              "region_exposure": {
                                                                                                                "value": "Europe"
                                                                                                              },

                                                                                                              "subclade_membership": {
                                                                                                                "value": "20B"
                                                                                                              },
                                                                                                              "submitting_lab": {
                                                                                                                "value": "Respiratory Virus Unit, Microbiology Services Colindale, Public Health England"
                                                                                                              },
                                                                                                              "url": "https://www.gisaid.org"
                                                                                                            }
                                                                                                          }
                                                                                                        ],
                                                                                                        "name": "NODE_0003064",
                                                                                                        "node_attrs": {
                                                                                                          "clade_membership": {
                                                                                                            "value": "20B"
                                                                                                          },
                                                                                                          "div": 7,
                                                                                                          "custom_location": {
                                                                                                            "confidence": {
                                                                                                              "Africa": 0.0030130449107138007,
                                                                                                              "Asia": 0.0096766524522978,
                                                                                                              "Europe": 0.3183158244851837,
                                                                                                              "South America": 0.6668841445940293
                                                                                                            },
                                                                                                            "entropy": 0.711483555732913,
                                                                                                            "value": "South America"
                                                                                                          },
                                                                                                          "num_date": {
                                                                                                            "confidence": [
                                                                                                              2020.274660077499,
                                                                                                              2020.2937158469945
                                                                                                            ],
                                                                                                            "value": 2020.2937158469945
                                                                                                          },
                                                                                                          "subclade_membership": {
                                                                                                            "value": "20B"
                                                                                                          }
                                                                                                        }
                                                                                                      },
                                                                                                      {
                                                                                                        "branch_attrs": {
                                                                                                          "mutations": {}
                                                                                                        },
                                                                                                        "children": [
                                                                                                          {
                                                                                                            "branch_attrs": {
                                                                                                              "mutations": {}
                                                                                                            },
                                                                                                            "children": [
                                                                                                              {
                                                                                                                "branch_attrs": {
                                                                                                                  "labels": {
                                                                                                                    "aa": "ORF1b: N394S"
                                                                                                                  },
                                                                                                                  "mutations": {
                                                                                                                    "ORF1b": [
                                                                                                                      "N394S"
                                                                                                                    ],
                                                                                                                    "nuc": [
                                                                                                                      "A14648G"
                                                                                                                    ]
                                                                                                                  }
                                                                                                                },
                                                                                                                "children": [
                                                                                                                  {
                                                                                                                    "branch_attrs": {
                                                                                                                      "labels": {
                                                                                                                        "aa": "N: A90S, G238C; ORF9b: E86D"
                                                                                                                      },
                                                                                                                      "mutations": {
                                                                                                                        "N": [
                                                                                                                          "A90S",
                                                                                                                          "G238C"
                                                                                                                        ],
                                                                                                                        "ORF9b": [
                                                                                                                          "E86D"
                                                                                                                        ],
                                                                                                                        "nuc": [
                                                                                                                          "C1594T",
                                                                                                                          "T19839C",
                                                                                                                          "G28541T",
                                                                                                                          "G28985T"
                                                                                                                        ]
                                                                                                                      }
                                                                                                                    },
                                                                                                                    "name": "Finland/S1B4/2020",
                                                                                                                    "node_attrs": {

                                                                                                                      "author": {
                                                                                                                        "author": "Teemu Smura et al",
                                                                                                                        "value": "Teemu Smura et al B"
                                                                                                                      },
                                                                                                                      "clade_membership": {
                                                                                                                        "value": "20B"
                                                                                                                      },
                                                                                                                      "country": {
                                                                                                                        "value": "Europe"
                                                                                                                      },
                                                                                                                      "div": 12,
                                                                                                                      "division": {
                                                                                                                        "value": "Europe"
                                                                                                                      },
                                                                                                                      "division_exposure": {
                                                                                                                        "value": "Europe"
                                                                                                                      },
                                                                                                                      "gisaid_epi_isl": {
                                                                                                                        "value": "EPI_ISL_737035"
                                                                                                                      },
                                                                                                                      "host": {
                                                                                                                        "value": "Human"
                                                                                                                      },
                                                                                                                      "custom_location": {
                                                                                                                        "confidence": {
                                                                                                                          "Europe": 1.0
                                                                                                                        },
                                                                                                                        "entropy": -1.000088900581841e-12,
                                                                                                                        "value": "Europe"
                                                                                                                      },
                                                                                                                      "num_date": {
                                                                                                                        "confidence": [
                                                                                                                          2020.6079234972678,
                                                                                                                          2020.6079234972678
                                                                                                                        ],
                                                                                                                        "value": 2020.6079234972678
                                                                                                                      },
                                                                                                                      "originating_lab": {
                                                                                                                        "value": "Department of Virology and Immunology, University of Helsinki and Helsinki University Hospital, Huslab Finland"
                                                                                                                      },
                                                                                                                      "pangolin_lineage": {
                                                                                                                        "value": "B.1.1"
                                                                                                                      },
                                                                                                                      "recency": {
                                                                                                                        "value": "Older"
                                                                                                                      },
                                                                                                                      "region": {
                                                                                                                        "value": "Europe"
                                                                                                                      },
                                                                                                                      "region_exposure": {
                                                                                                                        "value": "Europe"
                                                                                                                      },

                                                                                                                      "subclade_membership": {
                                                                                                                        "value": "20B"
                                                                                                                      },
                                                                                                                      "submitting_lab": {
                                                                                                                        "value": "Department of Virology, Faculty of Medicine, University of Helsinki, Helsinki, Finland"
                                                                                                                      },
                                                                                                                      "url": "https://www.gisaid.org"
                                                                                                                    }
                                                                                                                  },
                                                                                                                  {
                                                                                                                    "branch_attrs": {
                                                                                                                      "labels": {
                                                                                                                        "aa": "ORF1a: K141-, S142-, F143-, S212L, E755-, V756-, V757-, L758-, K759-, T760-, G761-, D762-, L763-, Q764-, P765-, Y1635X, H1636-, T1637-, T1638-, D1639-, P1640-, S1641-, F1642-, L1643-; ORF1b: F359X, K360-, E361-, L362-, L363-, V364-, Y365-, A366-, A367-, D368-, P369-, A370-, M371X, M809I, F1968X, F1969-, Y1970-, Y1971-, S1972-, D1973-, S1974-, P1975-, C1976-, E1977-, *2696X; S: E340-, V341-, F342-, N343-, A344-, T345-, R346-, F347-, A348-, S349-, V350-, Y351-, A352-, W353-, N354-, R355-, K356-, R357-, I358-, S359-, N360-, C361-, V362-, A363-, D364-, Y365-, S366-, V367-, L368-, Y369-, N370-, S371-, A372-, S373-, F374-, S375-, T376-, F377-, K378-, C379-, Y380-, G381-, F1103S"
                                                                                                                      },
                                                                                                                      "mutations": {
                                                                                                                        "ORF1a": [
                                                                                                                          "K141-",
                                                                                                                          "S142-",
                                                                                                                          "F143-",
                                                                                                                          "S212L",
                                                                                                                          "E755-",
                                                                                                                          "V756-",
                                                                                                                          "V757-",
                                                                                                                          "L758-",
                                                                                                                          "K759-",
                                                                                                                          "T760-",
                                                                                                                          "G761-",
                                                                                                                          "D762-",
                                                                                                                          "L763-",
                                                                                                                          "Q764-",
                                                                                                                          "P765-",
                                                                                                                          "Y1635X",
                                                                                                                          "H1636-",
                                                                                                                          "T1637-",
                                                                                                                          "T1638-",
                                                                                                                          "D1639-",
                                                                                                                          "P1640-",
                                                                                                                          "S1641-",
                                                                                                                          "F1642-",
                                                                                                                          "L1643-"
                                                                                                                        ],
                                                                                                                        "ORF1b": [
                                                                                                                          "F359X",
                                                                                                                          "K360-",
                                                                                                                          "E361-",
                                                                                                                          "L362-",
                                                                                                                          "L363-",
                                                                                                                          "V364-",
                                                                                                                          "Y365-",
                                                                                                                          "A366-",
```
