## Supplementary Data 2 for "Emergence of the novel SARS-CoV-2 lineage P.4.1 and massive spread of P.2 in South Brazil": ncov_CVL_RS_South_America_14Abr2021.json (part 42 of 64)

```
                                                                                                                          "A367-",
                                                                                                                          "D368-",
                                                                                                                          "P369-",
                                                                                                                          "A370-",
                                                                                                                          "M371X",
                                                                                                                          "M809I",
                                                                                                                          "F1968X",
                                                                                                                          "F1969-",
                                                                                                                          "Y1970-",
                                                                                                                          "Y1971-",
                                                                                                                          "S1972-",
                                                                                                                          "D1973-",
                                                                                                                          "S1974-",
                                                                                                                          "P1975-",
                                                                                                                          "C1976-",
                                                                                                                          "E1977-",
                                                                                                                          "*2696X"
                                                                                                                        ],
                                                                                                                        "S": [
                                                                                                                          "E340-",
                                                                                                                          "V341-",
                                                                                                                          "F342-",
                                                                                                                          "N343-",
                                                                                                                          "A344-",
                                                                                                                          "T345-",
                                                                                                                          "R346-",
                                                                                                                          "F347-",
                                                                                                                          "A348-",
                                                                                                                          "S349-",
                                                                                                                          "V350-",
                                                                                                                          "Y351-",
                                                                                                                          "A352-",
                                                                                                                          "W353-",
                                                                                                                          "N354-",
                                                                                                                          "R355-",
                                                                                                                          "K356-",
                                                                                                                          "R357-",
                                                                                                                          "I358-",
                                                                                                                          "S359-",
                                                                                                                          "N360-",
                                                                                                                          "C361-",
                                                                                                                          "V362-",
                                                                                                                          "A363-",
                                                                                                                          "D364-",
                                                                                                                          "Y365-",
                                                                                                                          "S366-",
                                                                                                                          "V367-",
                                                                                                                          "L368-",
                                                                                                                          "Y369-",
                                                                                                                          "N370-",
                                                                                                                          "S371-",
                                                                                                                          "A372-",
                                                                                                                          "S373-",
                                                                                                                          "F374-",
                                                                                                                          "S375-",
                                                                                                                          "T376-",
                                                                                                                          "F377-",
                                                                                                                          "K378-",
                                                                                                                          "C379-",
                                                                                                                          "Y380-",
                                                                                                                          "G381-",
                                                                                                                          "F1103S"
                                                                                                                        ],
                                                                                                                        "nuc": [
                                                                                                                          "A686-",
                                                                                                                          "A687-",
                                                                                                                          "G688-",
                                                                                                                          "T689-",
                                                                                                                          "C690-",
                                                                                                                          "A691-",
                                                                                                                          "T692-",
                                                                                                                          "T693-",
                                                                                                                          "T694-",
                                                                                                                          "C900T",
                                                                                                                          "G2528-",
                                                                                                                          "A2529-",
                                                                                                                          "A2530-",
                                                                                                                          "G2531-",
                                                                                                                          "T2532-",
                                                                                                                          "T2533-",
                                                                                                                          "G2534-",
                                                                                                                          "T2535-",
                                                                                                                          "C2536-",
                                                                                                                          "T2537-",
                                                                                                                          "T2538-",
                                                                                                                          "G2539-",
                                                                                                                          "A2540-",
                                                                                                                          "A2541-",
                                                                                                                          "A2542-",
                                                                                                                          "A2543-",
                                                                                                                          "C2544-",
                                                                                                                          "T2545-",
                                                                                                                          "G2546-",
                                                                                                                          "G2547-",
                                                                                                                          "T2548-",
                                                                                                                          "G2549-",
                                                                                                                          "A2550-",
                                                                                                                          "T2551-",
                                                                                                                          "T2552-",
                                                                                                                          "T2553-",
                                                                                                                          "A2554-",
                                                                                                                          "C2555-",
                                                                                                                          "A2556-",
                                                                                                                          "A2557-",
                                                                                                                          "C2558-",
                                                                                                                          "C2559-",
                                                                                                                          "A2560-",
                                                                                                                          "A5169-",
                                                                                                                          "C5170-",
                                                                                                                          "C5171-",
                                                                                                                          "A5172-",
                                                                                                                          "C5173-",
                                                                                                                          "A5174-",
                                                                                                                          "C5175-",
                                                                                                                          "A5176-",
                                                                                                                          "A5177-",
                                                                                                                          "C5178-",
                                                                                                                          "T5179-",
                                                                                                                          "G5180-",
                                                                                                                          "A5181-",
                                                                                                                          "T5182-",
                                                                                                                          "C5183-",
                                                                                                                          "C5184-",
                                                                                                                          "T5185-",
                                                                                                                          "A5186-",
                                                                                                                          "G5187-",
                                                                                                                          "T5188-",
                                                                                                                          "T5189-",
                                                                                                                          "T5190-",
                                                                                                                          "T5191-",
                                                                                                                          "C5192-",
                                                                                                                          "T5193-",
                                                                                                                          "G5194-",
                                                                                                                          "A6985G",
                                                                                                                          "T14544-",
                                                                                                                          "A14545-",
                                                                                                                          "A14546-",
                                                                                                                          "G14547-",
                                                                                                                          "G14548-",
                                                                                                                          "A14549-",
                                                                                                                          "A14550-",
                                                                                                                          "T14551-",
                                                                                                                          "T14552-",
                                                                                                                          "A14553-",
                                                                                                                          "C14554-",
                                                                                                                          "T14555-",
                                                                                                                          "T14556-",
                                                                                                                          "G14557-",
                                                                                                                          "T14558-",
                                                                                                                          "G14559-",
                                                                                                                          "T14560-",
                                                                                                                          "A14561-",
                                                                                                                          "T14562-",
                                                                                                                          "G14563-",
                                                                                                                          "C14564-",
                                                                                                                          "T14565-",
                                                                                                                          "G14566-",
                                                                                                                          "C14567-",
                                                                                                                          "T14568-",
                                                                                                                          "G14569-",
                                                                                                                          "A14570-",
                                                                                                                          "C14571-",
                                                                                                                          "C14572-",
                                                                                                                          "C14573-",
                                                                                                                          "T14574-",
                                                                                                                          "G14575-",
                                                                                                                          "C14576-",
                                                                                                                          "T14577-",
                                                                                                                          "A14578-",
                                                                                                                          "G15894T",
                                                                                                                          "T19371-",
                                                                                                                          "T19372-",
                                                                                                                          "T19373-",
                                                                                                                          "C19374-",
                                                                                                                          "T19375-",
                                                                                                                          "A19376-",
                                                                                                                          "T19377-",
                                                                                                                          "T19378-",
                                                                                                                          "A19379-",
                                                                                                                          "C19380-",
                                                                                                                          "T19381-",
                                                                                                                          "C19382-",
                                                                                                                          "T19383-",
                                                                                                                          "G19384-",
                                                                                                                          "A19385-",
                                                                                                                          "C19386-",
                                                                                                                          "A19387-",
                                                                                                                          "G19388-",
                                                                                                                          "T19389-",
                                                                                                                          "C19390-",
                                                                                                                          "C19391-",
                                                                                                                          "A19392-",
                                                                                                                          "T19393-",
                                                                                                                          "G19394-",
                                                                                                                          "T19395-",
                                                                                                                          "G19396-",
                                                                                                                          "A19397-",
                                                                                                                          "G19398-",
                                                                                                                          "G20808A",
                                                                                                                          "G22580-",
                                                                                                                          "A22581-",
                                                                                                                          "A22582-",
                                                                                                                          "G22583-",
                                                                                                                          "T22584-",
                                                                                                                          "T22585-",
                                                                                                                          "T22586-",
                                                                                                                          "T22587-",
                                                                                                                          "T22588-",
                                                                                                                          "A22589-",
                                                                                                                          "A22590-",
                                                                                                                          "C22591-",
                                                                                                                          "G22592-",
                                                                                                                          "C22593-",
                                                                                                                          "C22594-",
                                                                                                                          "A22595-",
                                                                                                                          "C22596-",
                                                                                                                          "C22597-",
                                                                                                                          "A22598-",
                                                                                                                          "G22599-",
                                                                                                                          "A22600-",
                                                                                                                          "T22601-",
                                                                                                                          "T22602-",
                                                                                                                          "T22603-",
                                                                                                                          "G22604-",
                                                                                                                          "C22605-",
                                                                                                                          "A22606-",
                                                                                                                          "T22607-",
                                                                                                                          "C22608-",
                                                                                                                          "T22609-",
                                                                                                                          "G22610-",
                                                                                                                          "T22611-",
                                                                                                                          "T22612-",
                                                                                                                          "T22613-",
                                                                                                                          "A22614-",
                                                                                                                          "T22615-",
                                                                                                                          "G22616-",
                                                                                                                          "C22617-",
                                                                                                                          "T22618-",
                                                                                                                          "T22619-",
                                                                                                                          "G22620-",
                                                                                                                          "G22621-",
                                                                                                                          "A22622-",
                                                                                                                          "A22623-",
                                                                                                                          "C22624-",
                                                                                                                          "A22625-",
                                                                                                                          "G22626-",
                                                                                                                          "G22627-",
                                                                                                                          "A22628-",
                                                                                                                          "A22629-",
                                                                                                                          "G22630-",
                                                                                                                          "A22631-",
                                                                                                                          "G22632-",
                                                                                                                          "A22633-",
                                                                                                                          "A22634-",
                                                                                                                          "T22635-",
                                                                                                                          "C22636-",
                                                                                                                          "A22637-",
                                                                                                                          "G22638-",
                                                                                                                          "C22639-",
                                                                                                                          "A22640-",
                                                                                                                          "A22641-",
                                                                                                                          "C22642-",
                                                                                                                          "T22643-",
                                                                                                                          "G22644-",
                                                                                                                          "T22645-",
                                                                                                                          "G22646-",
                                                                                                                          "T22647-",
                                                                                                                          "T22648-",
                                                                                                                          "G22649-",
                                                                                                                          "C22650-",
                                                                                                                          "T22651-",
                                                                                                                          "G22652-",
                                                                                                                          "A22653-",
                                                                                                                          "T22654-",
                                                                                                                          "T22655-",
                                                                                                                          "A22656-",
                                                                                                                          "T22657-",
                                                                                                                          "T22658-",
                                                                                                                          "C22659-",
                                                                                                                          "T22660-",
                                                                                                                          "G22661-",
                                                                                                                          "T22662-",
                                                                                                                          "C22663-",
                                                                                                                          "C22664-",
                                                                                                                          "T22665-",
                                                                                                                          "A22666-",
                                                                                                                          "T22667-",
                                                                                                                          "A22668-",
                                                                                                                          "T22669-",
                                                                                                                          "A22670-",
                                                                                                                          "A22671-",
                                                                                                                          "T22672-",
                                                                                                                          "T22673-",
                                                                                                                          "C22674-",
                                                                                                                          "C22675-",
                                                                                                                          "G22676-",
                                                                                                                          "C22677-",
                                                                                                                          "A22678-",
                                                                                                                          "T22679-",
                                                                                                                          "C22680-",
                                                                                                                          "A22681-",
                                                                                                                          "T22682-",
                                                                                                                          "T22683-",
                                                                                                                          "T22684-",
                                                                                                                          "T22685-",
                                                                                                                          "C22686-",
                                                                                                                          "C22687-",
                                                                                                                          "A22688-",
                                                                                                                          "C22689-",
                                                                                                                          "T22690-",
                                                                                                                          "T22691-",
                                                                                                                          "T22692-",
                                                                                                                          "T22693-",
                                                                                                                          "A22694-",
                                                                                                                          "A22695-",
                                                                                                                          "G22696-",
                                                                                                                          "T22697-",
                                                                                                                          "G22698-",
                                                                                                                          "T22699-",
                                                                                                                          "T22700-",
                                                                                                                          "A22701-",
                                                                                                                          "T22702-",
                                                                                                                          "G22703-",
                                                                                                                          "G22704-",
                                                                                                                          "A22705-",
                                                                                                                          "T24475C",
                                                                                                                          "T24870C"
                                                                                                                        ]
                                                                                                                      }
                                                                                                                    },
                                                                                                                    "name": "Turkey/22_Ankara_GUMV_50454/2020",
                                                                                                                    "node_attrs": {
                                                                                                                      "author": {
                                                                                                                        "author": "Erdem \u015eahin et al",
                                                                                                                        "value": "Erdem \u015eahin et al"
                                                                                                                      },
                                                                                                                      "clade_membership": {
                                                                                                                        "value": "20B"
                                                                                                                      },
                                                                                                                      "country": {
                                                                                                                        "value": "Europe"
                                                                                                                      },
                                                                                                                      "div": 14,
                                                                                                                      "division": {
                                                                                                                        "value": "Europe"
                                                                                                                      },
                                                                                                                      "division_exposure": {
                                                                                                                        "value": "Europe"
                                                                                                                      },
                                                                                                                      "gisaid_epi_isl": {
                                                                                                                        "value": "EPI_ISL_984984"
                                                                                                                      },
                                                                                                                      "host": {
                                                                                                                        "value": "Human"
                                                                                                                      },
                                                                                                                      "custom_location": {
                                                                                                                        "confidence": {
                                                                                                                          "Europe": 1.0
                                                                                                                        },
                                                                                                                        "entropy": -1.000088900581841e-12,
                                                                                                                        "value": "Europe"
                                                                                                                      },
                                                                                                                      "num_date": {
                                                                                                                        "confidence": [
                                                                                                                          2020.8838797814208,
                                                                                                                          2020.8838797814208
                                                                                                                        ],
                                                                                                                        "value": 2020.8838797814208
                                                                                                                      },
                                                                                                                      "originating_lab": {
                                                                                                                        "value": "Gazi University Faculty of Medicine, Medical Virology Laboratory"
                                                                                                                      },
                                                                                                                      "pangolin_lineage": {
                                                                                                                        "value": "B.1"
                                                                                                                      },
                                                                                                                      "recency": {
                                                                                                                        "value": "One month ago"
                                                                                                                      },
                                                                                                                      "region": {
                                                                                                                        "value": "Europe"
                                                                                                                      },
                                                                                                                      "region_exposure": {
                                                                                                                        "value": "Europe"
                                                                                                                      },
                                                                                                                      "subclade_membership": {
                                                                                                                        "value": "20B"
                                                                                                                      },
                                                                                                                      "submitting_lab": {
                                                                                                                        "value": "Gazi University Faculty of Medicine, Medical Virology Laboratory"
                                                                                                                      },
                                                                                                                      "url": "https://www.gisaid.org"
                                                                                                                    }
                                                                                                                  }
                                                                                                                ],
                                                                                                                "name": "NODE_0002867",
                                                                                                                "node_attrs": {
                                                                                                                  "clade_membership": {
                                                                                                                    "value": "20B"
                                                                                                                  },
                                                                                                                  "div": 8,
                                                                                                                  "custom_location": {
                                                                                                                    "confidence": {
                                                                                                                      "Asia": 0.01638933815040865,
                                                                                                                      "Europe": 0.9583819279343622,
                                                                                                                      "North America": 0.002280216158132643,
                                                                                                                      "South America": 0.02094823194819206
                                                                                                                    },
                                                                                                                    "entropy": 0.21604368852069766,
                                                                                                                    "value": "Europe"
                                                                                                                  },
                                                                                                                  "num_date": {
                                                                                                                    "confidence": [
                                                                                                                      2020.3244820597447,
                                                                                                                      2020.5988464216746
                                                                                                                    ],
                                                                                                                    "value": 2020.4808570361567
                                                                                                                  },
                                                                                                                  "subclade_membership": {
                                                                                                                    "value": "20B"
                                                                                                                  }
                                                                                                                }
                                                                                                              },
                                                                                                              {
                                                                                                                "branch_attrs": {
                                                                                                                  "mutations": {
                                                                                                                    "nuc": [
                                                                                                                      "C9559T"
                                                                                                                    ]
                                                                                                                  }
                                                                                                                },
                                                                                                                "children": [
                                                                                                                  {
                                                                                                                    "name": "Taiwan/NTU33/2020_travel_history",
                                                                                                                    "node_attrs": {
                                                                                                                      "div": 17,
                                                                                                                      "num_date": {
                                                                                                                        "confidence": [
                                                                                                                          2020.886612021858,
                                                                                                                          2020.886612021858
                                                                                                                        ],
                                                                                                                        "value": 2020.886612021858
                                                                                                                      },
                                                                                                                      "country": {
                                                                                                                        "value": "North America"
                                                                                                                      }
                                                                                                                    },
                                                                                                                    "children": [
                                                                                                                      {
                                                                                                                        "branch_attrs": {
                                                                                                                          "labels": {
                                                                                                                            "aa": "S: T732A, C1247F, G1267*"
                                                                                                                          },
                                                                                                                          "mutations": {
                                                                                                                            "S": [
                                                                                                                              "T732A",
                                                                                                                              "C1247F",
                                                                                                                              "G1267*"
                                                                                                                            ],
                                                                                                                            "nuc": [
                                                                                                                              "C19017T",
                                                                                                                              "T19839C",
                                                                                                                              "A23756G",
                                                                                                                              "A25195G",
                                                                                                                              "G25302T",
                                                                                                                              "G25361T",
                                                                                                                              "G25494T",
                                                                                                                              "C25515T",
                                                                                                                              "A26612T"
                                                                                                                            ]
                                                                                                                          }
                                                                                                                        },
                                                                                                                        "name": "Taiwan/NTU33/2020",
                                                                                                                        "node_attrs": {
                                                                                                                          "author": {
                                                                                                                            "author": "Shiou-Hwei Yeh et al",
                                                                                                                            "value": "Shiou-Hwei Yeh et al"
                                                                                                                          },
                                                                                                                          "clade_membership": {
                                                                                                                            "value": "20B"
                                                                                                                          },
                                                                                                                          "country": {
                                                                                                                            "value": "Asia"
                                                                                                                          },
                                                                                                                          "country_exposure": {
                                                                                                                            "value": "North America"
                                                                                                                          },
                                                                                                                          "div": 17,
                                                                                                                          "division": {
                                                                                                                            "value": "Asia"
                                                                                                                          },
                                                                                                                          "division_exposure": {
                                                                                                                            "value": "North America"
                                                                                                                          },
                                                                                                                          "gisaid_epi_isl": {
                                                                                                                            "value": "EPI_ISL_693304"
                                                                                                                          },
                                                                                                                          "host": {
                                                                                                                            "value": "Human"
                                                                                                                          },
                                                                                                                          "custom_location": {
                                                                                                                            "confidence": {
                                                                                                                              "North America": 0.9999999999999999
                                                                                                                            },
                                                                                                                            "entropy": -9.99866855976916e-13,
                                                                                                                            "value": "North America"
                                                                                                                          },
                                                                                                                          "num_date": {
                                                                                                                            "confidence": [
                                                                                                                              2020.886612021858,
                                                                                                                              2020.886612021858
                                                                                                                            ],
                                                                                                                            "value": 2020.886612021858
                                                                                                                          },
                                                                                                                          "originating_lab": {
                                                                                                                            "value": "Department of Laboratory Medicine, National Taiwan University Hospital"
                                                                                                                          },
                                                                                                                          "pangolin_lineage": {
                                                                                                                            "value": "B.1.1.222"
                                                                                                                          },
                                                                                                                          "recency": {
                                                                                                                            "value": "Older"
                                                                                                                          },
                                                                                                                          "region": {
                                                                                                                            "value": "Asia"
                                                                                                                          },
                                                                                                                          "region_exposure": {
                                                                                                                            "value": "North America"
                                                                                                                          },

                                                                                                                          "subclade_membership": {
                                                                                                                            "value": "20B"
                                                                                                                          },
                                                                                                                          "submitting_lab": {
                                                                                                                            "value": "Microbial Genomics Core Lab, National Taiwan University Centers of Genomic and Precision Medicine"
                                                                                                                          },
                                                                                                                          "url": "https://www.gisaid.org"
                                                                                                                        }
                                                                                                                      }
                                                                                                                    ]
                                                                                                                  },
                                                                                                                  {
                                                                                                                    "branch_attrs": {
                                                                                                                      "labels": {
                                                                                                                        "aa": "ORF1a: D3668N; ORF3a: N144S; ORF8: T11I"
                                                                                                                      },
                                                                                                                      "mutations": {
                                                                                                                        "ORF1a": [
                                                                                                                          "D3668N"
                                                                                                                        ],
                                                                                                                        "ORF3a": [
                                                                                                                          "N144S"
                                                                                                                        ],
                                                                                                                        "ORF8": [
                                                                                                                          "T11I"
                                                                                                                        ],
                                                                                                                        "nuc": [
                                                                                                                          "C5806T",
                                                                                                                          "G11267A",
                                                                                                                          "C14325T",
                                                                                                                          "A22420G",
                                                                                                                          "A25823G",
                                                                                                                          "C27925T"
                                                                                                                        ]
                                                                                                                      }
                                                                                                                    },
                                                                                                                    "name": "Indonesia/MikroFKUI/2020",
                                                                                                                    "node_attrs": {

                                                                                                                      "author": {
                                                                                                                        "author": "Fera Ibrahim et al",
                                                                                                                        "value": "Fera Ibrahim et al"
                                                                                                                      },
                                                                                                                      "clade_membership": {
                                                                                                                        "value": "20B"
                                                                                                                      },
                                                                                                                      "country": {
                                                                                                                        "value": "Asia"
                                                                                                                      },
                                                                                                                      "div": 14,
                                                                                                                      "division": {
                                                                                                                        "value": "Asia"
                                                                                                                      },
                                                                                                                      "division_exposure": {
                                                                                                                        "value": "Asia"
                                                                                                                      },
                                                                                                                      "gisaid_epi_isl": {
                                                                                                                        "value": "EPI_ISL_747194"
                                                                                                                      },
                                                                                                                      "host": {
                                                                                                                        "value": "Human"
                                                                                                                      },
                                                                                                                      "custom_location": {
                                                                                                                        "confidence": {
                                                                                                                          "Asia": 1.0
                                                                                                                        },
                                                                                                                        "entropy": -1.000088900581841e-12,
                                                                                                                        "value": "Asia"
                                                                                                                      },
                                                                                                                      "num_date": {
                                                                                                                        "confidence": [
                                                                                                                          2020.9521857923498,
                                                                                                                          2020.9521857923498
                                                                                                                        ],
                                                                                                                        "value": 2020.9521857923498
                                                                                                                      },
                                                                                                                      "originating_lab": {
                                                                                                                        "value": "Clinical Microbiology Laboratory, Faculty of Medicine, Universitas Indonesia"
                                                                                                                      },
                                                                                                                      "pangolin_lineage": {
                                                                                                                        "value": "B.1.1.29"
                                                                                                                      },
                                                                                                                      "recency": {
                                                                                                                        "value": "Older"
                                                                                                                      },
                                                                                                                      "region": {
                                                                                                                        "value": "Asia"
                                                                                                                      },
                                                                                                                      "region_exposure": {
                                                                                                                        "value": "Asia"
                                                                                                                      },

                                                                                                                      "subclade_membership": {
                                                                                                                        "value": "20B"
                                                                                                                      },
                                                                                                                      "submitting_lab": {
                                                                                                                        "value": "Clinical Microbiology Laboratory, Faculty of Medicine, Universitas Indonesia"
                                                                                                                      },
                                                                                                                      "url": "https://www.gisaid.org"
                                                                                                                    }
                                                                                                                  }
                                                                                                                ],
                                                                                                                "name": "NODE_0002520",
                                                                                                                "node_attrs": {
                                                                                                                  "clade_membership": {
                                                                                                                    "value": "20B"
                                                                                                                  },
                                                                                                                  "div": 8,
                                                                                                                  "custom_location": {
                                                                                                                    "confidence": {
                                                                                                                      "Asia": 0.2792849253100376,
                                                                                                                      "Europe": 0.48556137011149075,
                                                                                                                      "North America": 0.12983701760556662,
                                                                                                                      "South America": 0.099139114770563
                                                                                                                    },
                                                                                                                    "entropy": 1.2349746774577222,
                                                                                                                    "value": "Europe"
                                                                                                                  },
                                                                                                                  "num_date": {
                                                                                                                    "confidence": [
                                                                                                                      2020.3100231800079,
                                                                                                                      2020.682666380392
                                                                                                                    ],
                                                                                                                    "value": 2020.4965422492062
                                                                                                                  },
                                                                                                                  "subclade_membership": {
                                                                                                                    "value": "20B"
                                                                                                                  }
                                                                                                                }
                                                                                                              }
                                                                                                            ],
                                                                                                            "name": "NODE_0003066",
                                                                                                            "node_attrs": {
                                                                                                              "clade_membership": {
                                                                                                                "value": "20B"
                                                                                                              },
                                                                                                              "div": 7,
                                                                                                              "custom_location": {
                                                                                                                "confidence": {
                                                                                                                  "Asia": 0.09091544802126995,
                                                                                                                  "Europe": 0.7197455243803719,
                                                                                                                  "North America": 0.022885534836446904,
                                                                                                                  "South America": 0.16040050918183538
                                                                                                                },
                                                                                                                "entropy": 0.8674552547359913,
                                                                                                                "value": "Europe"
                                                                                                              },
                                                                                                              "num_date": {
                                                                                                                "confidence": [
                                                                                                                  2020.1853510831602,
                                                                                                                  2020.5638477715925
                                                                                                                ],
                                                                                                                "value": 2020.3972490181288
                                                                                                              },
                                                                                                              "subclade_membership": {
                                                                                                                "value": "20B"
                                                                                                              }
                                                                                                            }
                                                                                                          },
                                                                                                          {
                                                                                                            "branch_attrs": {
                                                                                                              "mutations": {}
                                                                                                            },
                                                                                                            "children": [
                                                                                                              {
                                                                                                                "branch_attrs": {
                                                                                                                  "mutations": {}
                                                                                                                },
                                                                                                                "children": [
                                                                                                                  {
                                                                                                                    "branch_attrs": {
                                                                                                                      "mutations": {
                                                                                                                        "nuc": [
                                                                                                                          "C106T"
                                                                                                                        ]
                                                                                                                      }
                                                                                                                    },
                                                                                                                    "children": [
                                                                                                                      {
                                                                                                                        "branch_attrs": {
                                                                                                                          "labels": {
                                                                                                                            "aa": "ORF1a: S1188P"
                                                                                                                          },
                                                                                                                          "mutations": {
                                                                                                                            "ORF1a": [
                                                                                                                              "S1188P"
                                                                                                                            ],
                                                                                                                            "nuc": [
                                                                                                                              "T3827C",
                                                                                                                              "C15588T"
                                                                                                                            ]
                                                                                                                          }
                                                                                                                        },
                                                                                                                        "name": "Russia/AST-RII-MH4118S/2020",
                                                                                                                        "node_attrs": {

                                                                                                                          "author": {
                                                                                                                            "author": "Andrey Komissarov et al",
                                                                                                                            "value": "Andrey Komissarov et al A"
                                                                                                                          },
                                                                                                                          "clade_membership": {
                                                                                                                            "value": "20B"
                                                                                                                          },
                                                                                                                          "country": {
                                                                                                                            "value": "Europe"
                                                                                                                          },
                                                                                                                          "div": 10,
                                                                                                                          "division": {
                                                                                                                            "value": "Europe"
                                                                                                                          },
                                                                                                                          "division_exposure": {
                                                                                                                            "value": "Europe"
                                                                                                                          },
                                                                                                                          "gisaid_epi_isl": {
                                                                                                                            "value": "EPI_ISL_733164"
                                                                                                                          },
                                                                                                                          "host": {
                                                                                                                            "value": "Human"
                                                                                                                          },
                                                                                                                          "custom_location": {
                                                                                                                            "confidence": {
                                                                                                                              "Europe": 1.0
                                                                                                                            },
                                                                                                                            "entropy": -1.000088900581841e-12,
                                                                                                                            "value": "Europe"
                                                                                                                          },
                                                                                                                          "num_date": {
                                                                                                                            "confidence": [
                                                                                                                              2020.5915300546449,
                                                                                                                              2020.5915300546449
                                                                                                                            ],
                                                                                                                            "value": 2020.5915300546449
                                                                                                                          },
                                                                                                                          "originating_lab": {
                                                                                                                            "value": "Pathogenic Microorganisms Variability Laboratory"
                                                                                                                          },
                                                                                                                          "pangolin_lineage": {
                                                                                                                            "value": "B.1.1.29"
                                                                                                                          },
                                                                                                                          "recency": {
                                                                                                                            "value": "Older"
                                                                                                                          },
                                                                                                                          "region": {
                                                                                                                            "value": "Europe"
                                                                                                                          },
                                                                                                                          "region_exposure": {
                                                                                                                            "value": "Europe"
                                                                                                                          },

                                                                                                                          "subclade_membership": {
                                                                                                                            "value": "20B"
                                                                                                                          },
                                                                                                                          "submitting_lab": {
                                                                                                                            "value": "WHO National Influenza Centre Russian Federation"
                                                                                                                          },
                                                                                                                          "url": "https://www.gisaid.org"
                                                                                                                        }
                                                                                                                      },
                                                                                                                      {
                                                                                                                        "branch_attrs": {
                                                                                                                          "labels": {
                                                                                                                            "aa": "ORF1a: N1662S, L1853F, T2197I, E2617G"
                                                                                                                          },
                                                                                                                          "mutations": {
                                                                                                                            "ORF1a": [
                                                                                                                              "N1662S",
                                                                                                                              "L1853F",
                                                                                                                              "T2197I",
                                                                                                                              "E2617G"
                                                                                                                            ],
                                                                                                                            "nuc": [
                                                                                                                              "C4039T",
                                                                                                                              "A5250G",
                                                                                                                              "C5822T",
                                                                                                                              "C6855T",
                                                                                                                              "A8115G",
                                                                                                                              "C10369T",
                                                                                                                              "C13665T",
                                                                                                                              "T25722A"
                                                                                                                            ]
                                                                                                                          }
                                                                                                                        },
                                                                                                                        "name": "Belarus/ChVir21842/2020",
                                                                                                                        "node_attrs": {
                                                                                                                          "author": {
                                                                                                                            "author": "Victor M Corman et al",
                                                                                                                            "value": "Victor M Corman et al A"
                                                                                                                          },
                                                                                                                          "clade_membership": {
                                                                                                                            "value": "20B"
                                                                                                                          },
                                                                                                                          "country": {
                                                                                                                            "value": "Europe"
                                                                                                                          },
                                                                                                                          "div": 16,
                                                                                                                          "division": {
                                                                                                                            "value": "Europe"
                                                                                                                          },
                                                                                                                          "division_exposure": {
                                                                                                                            "value": "Europe"
                                                                                                                          },
                                                                                                                          "gisaid_epi_isl": {
                                                                                                                            "value": "EPI_ISL_860805"
                                                                                                                          },
                                                                                                                          "host": {
                                                                                                                            "value": "Human"
                                                                                                                          },
                                                                                                                          "custom_location": {
                                                                                                                            "confidence": {
                                                                                                                              "Europe": 1.0
                                                                                                                            },
                                                                                                                            "entropy": -1.000088900581841e-12,
                                                                                                                            "value": "Europe"
                                                                                                                          },
                                                                                                                          "num_date": {
                                                                                                                            "confidence": [
                                                                                                                              2020.8401639344263,
                                                                                                                              2020.8401639344263
                                                                                                                            ],
                                                                                                                            "value": 2020.8401639344263
                                                                                                                          },
                                                                                                                          "originating_lab": {
                                                                                                                            "value": "WHO/Minsk"
                                                                                                                          },
                                                                                                                          "pangolin_lineage": {
                                                                                                                            "value": "B.1.1.29"
                                                                                                                          },
                                                                                                                          "recency": {
                                                                                                                            "value": "Older"
                                                                                                                          },
                                                                                                                          "region": {
                                                                                                                            "value": "Europe"
                                                                                                                          },
                                                                                                                          "region_exposure": {
                                                                                                                            "value": "Europe"
                                                                                                                          },
                                                                                                                          "subclade_membership": {
                                                                                                                            "value": "20B"
                                                                                                                          },
                                                                                                                          "submitting_lab": {
                                                                                                                            "value": "Charit\u00e9 Universit\u00e4tsmedizin Berlin, Institut f\u00fcr Virologie"
                                                                                                                          },
                                                                                                                          "url": "https://www.gisaid.org"
                                                                                                                        }
                                                                                                                      }
                                                                                                                    ],
                                                                                                                    "name": "NODE_0002798",
                                                                                                                    "node_attrs": {
                                                                                                                      "clade_membership": {
                                                                                                                        "value": "20B"
                                                                                                                      },
                                                                                                                      "div": 8,
                                                                                                                      "custom_location": {
                                                                                                                        "confidence": {
                                                                                                                          "Africa": 0.003095358490065314,
                                                                                                                          "Asia": 0.008427785580281134,
                                                                                                                          "Europe": 0.9310113212324429,
                                                                                                                          "South America": 0.05613073388374865
                                                                                                                        },
                                                                                                                        "entropy": 0.2960202420301642,
                                                                                                                        "value": "Europe"
                                                                                                                      },
                                                                                                                      "num_date": {
                                                                                                                        "confidence": [
                                                                                                                          2020.3342726581775,
                                                                                                                          2020.5357897153278
                                                                                                                        ],
                                                                                                                        "value": 2020.4705377011423
                                                                                                                      },
                                                                                                                      "subclade_membership": {
                                                                                                                        "value": "20B"
                                                                                                                      }
                                                                                                                    }
                                                                                                                  },
                                                                                                                  {
                                                                                                                    "branch_attrs": {
                                                                                                                      "labels": {
                                                                                                                        "aa": "ORF1b: T2592I"
                                                                                                                      },
                                                                                                                      "mutations": {
                                                                                                                        "ORF1b": [
                                                                                                                          "T2592I"
                                                                                                                        ],
                                                                                                                        "nuc": [
                                                                                                                          "C21242T"
                                                                                                                        ]
                                                                                                                      }
                                                                                                                    },
                                                                                                                    "children": [
                                                                                                                      {
                                                                                                                        "branch_attrs": {
                                                                                                                          "labels": {
                                                                                                                            "aa": "ORF3a: Q185H"
                                                                                                                          },
                                                                                                                          "mutations": {
                                                                                                                            "ORF3a": [
                                                                                                                              "Q185H"
                                                                                                                            ],
                                                                                                                            "nuc": [
                                                                                                                              "G25947T"
                                                                                                                            ]
                                                                                                                          }
                                                                                                                        },
                                                                                                                        "children": [
                                                                                                                          {
                                                                                                                            "branch_attrs": {
                                                                                                                              "mutations": {}
                                                                                                                            },
                                                                                                                            "name": "Ecuador/USFQ-106/2020",
                                                                                                                            "node_attrs": {
                                                                                                                              "author": {
                                                                                                                                "author": "Sully M\u00e1rquez et al",
                                                                                                                                "value": "Sully M\u00e1rquez et al"
                                                                                                                              },
                                                                                                                              "clade_membership": {
                                                                                                                                "value": "20B"
                                                                                                                              },
                                                                                                                              "country": {
                                                                                                                                "value": "Ecuador"
                                                                                                                              },
                                                                                                                              "div": 9,
                                                                                                                              "division": {
                                                                                                                                "value": "Pichincha"
                                                                                                                              },
                                                                                                                              "division_exposure": {
                                                                                                                                "value": "Pichincha"
                                                                                                                              },
                                                                                                                              "gisaid_epi_isl": {
                                                                                                                                "value": "EPI_ISL_471271"
                                                                                                                              },
                                                                                                                              "host": {
                                                                                                                                "value": "Human"
                                                                                                                              },
                                                                                                                              "custom_location": {
                                                                                                                                "confidence": {
                                                                                                                                  "South America": 1.0
                                                                                                                                },
                                                                                                                                "entropy": -1.000088900581841e-12,
                                                                                                                                "value": "South America"
                                                                                                                              },
                                                                                                                              "location": {
                                                                                                                                "value": "Quito"
                                                                                                                              },
                                                                                                                              "num_date": {
                                                                                                                                "confidence": [
                                                                                                                                  2020.3811475409836,
                                                                                                                                  2020.3811475409836
                                                                                                                                ],
                                                                                                                                "value": 2020.3811475409836
                                                                                                                              },
                                                                                                                              "originating_lab": {
                                                                                                                                "value": "Hospital Oncol\u00f3gico Solca N\u00facleo de Quito"
                                                                                                                              },
                                                                                                                              "pangolin_lineage": {
                                                                                                                                "value": "B.1.1.29"
                                                                                                                              },
                                                                                                                              "recency": {
                                                                                                                                "value": "Older"
                                                                                                                              },
                                                                                                                              "region": {
                                                                                                                                "value": "South America"
                                                                                                                              },
                                                                                                                              "region_exposure": {
                                                                                                                                "value": "South America"
                                                                                                                              },

                                                                                                                              "subclade_membership": {
                                                                                                                                "value": "20B"
                                                                                                                              },
                                                                                                                              "submitting_lab": {
                                                                                                                                "value": "Institute of Microbiology, Universidad San Francisco de Quito"
                                                                                                                              },
                                                                                                                              "url": "https://www.gisaid.org"
                                                                                                                            }
                                                                                                                          },
                                                                                                                          {
                                                                                                                            "branch_attrs": {
                                                                                                                              "mutations": {}
                                                                                                                            },
                                                                                                                            "name": "Ecuador/USFQ-707/2020",
                                                                                                                            "node_attrs": {
                                                                                                                              "author": {
                                                                                                                                "author": "Sully M\u00e1rquez et al",
                                                                                                                                "value": "Sully M\u00e1rquez et al"
                                                                                                                              },
                                                                                                                              "clade_membership": {
                                                                                                                                "value": "20B"
                                                                                                                              },
                                                                                                                              "country": {
                                                                                                                                "value": "Ecuador"
                                                                                                                              },
                                                                                                                              "div": 9,
                                                                                                                              "division": {
                                                                                                                                "value": "Pichincha"
                                                                                                                              },
                                                                                                                              "division_exposure": {
                                                                                                                                "value": "Pichincha"
                                                                                                                              },
                                                                                                                              "gisaid_epi_isl": {
                                                                                                                                "value": "EPI_ISL_471269"
                                                                                                                              },
                                                                                                                              "host": {
                                                                                                                                "value": "Human"
                                                                                                                              },
                                                                                                                              "custom_location": {
                                                                                                                                "confidence": {
                                                                                                                                  "South America": 1.0
                                                                                                                                },
                                                                                                                                "entropy": -1.000088900581841e-12,
                                                                                                                                "value": "South America"
                                                                                                                              },
                                                                                                                              "location": {
                                                                                                                                "value": "Quito"
                                                                                                                              },
                                                                                                                              "num_date": {
                                                                                                                                "confidence": [
                                                                                                                                  2020.4248633879781,
                                                                                                                                  2020.4248633879781
                                                                                                                                ],
                                                                                                                                "value": 2020.4248633879781
                                                                                                                              },
                                                                                                                              "originating_lab": {
                                                                                                                                "value": "Hospital Oncol\u00f3gico Solca N\u00facleo de Quito"
                                                                                                                              },
                                                                                                                              "pangolin_lineage": {
                                                                                                                                "value": "B.1.1.29"
                                                                                                                              },
                                                                                                                              "recency": {
                                                                                                                                "value": "Older"
                                                                                                                              },
                                                                                                                              "region": {
                                                                                                                                "value": "South America"
                                                                                                                              },
                                                                                                                              "region_exposure": {
                                                                                                                                "value": "South America"
                                                                                                                              },

                                                                                                                              "subclade_membership": {
                                                                                                                                "value": "20B"
                                                                                                                              },
                                                                                                                              "submitting_lab": {
                                                                                                                                "value": "Institute of Microbiology, Universidad San Francisco de Quito"
                                                                                                                              },
                                                                                                                              "url": "https://www.gisaid.org"
                                                                                                                            }
                                                                                                                          }
                                                                                                                        ],
                                                                                                                        "name": "NODE_0002439",
                                                                                                                        "node_attrs": {
                                                                                                                          "clade_membership": {
                                                                                                                            "value": "20B"
                                                                                                                          },
                                                                                                                          "div": 9,
                                                                                                                          "custom_location": {
                                                                                                                            "confidence": {
                                                                                                                              "Europe": 0.005248079586752251,
                                                                                                                              "South America": 0.9935386211727874
                                                                                                                            },
                                                                                                                            "entropy": 0.04365974487972529,
                                                                                                                            "value": "South America"
                                                                                                                          },
                                                                                                                          "num_date": {
                                                                                                                            "confidence": [
                                                                                                                              2020.361106064399,
                                                                                                                              2020.3811475409836
                                                                                                                            ],
                                                                                                                            "value": 2020.3811475409836
                                                                                                                          },
                                                                                                                          "subclade_membership": {
                                                                                                                            "value": "20B"
                                                                                                                          }
                                                                                                                        }
                                                                                                                      },
                                                                                                                      {
                                                                                                                        "branch_attrs": {
                                                                                                                          "mutations": {}
                                                                                                                        },
                                                                                                                        "children": [
                                                                                                                          {
                                                                                                                            "branch_attrs": {
                                                                                                                              "labels": {
                                                                                                                                "aa": "ORF1b: F1657L"
                                                                                                                              },
                                                                                                                              "mutations": {
                                                                                                                                "ORF1b": [
                                                                                                                                  "F1657L"
                                                                                                                                ],
                                                                                                                                "nuc": [
                                                                                                                                  "G922A",
                                                                                                                                  "T18436C"
                                                                                                                                ]
                                                                                                                              }
                                                                                                                            },
                                                                                                                            "children": [
                                                                                                                              {
                                                                                                                                "branch_attrs": {
                                                                                                                                  "mutations": {}
                                                                                                                                },
                                                                                                                                "name": "Ecuador/USFQ-120/2020",
                                                                                                                                "node_attrs": {

                                                                                                                                  "author": {
                                                                                                                                    "author": "Bel\u00e9n Prado-Vivar et al",
                                                                                                                                    "value": "Bel\u00e9n Prado-Vivar et al"
                                                                                                                                  },
                                                                                                                                  "clade_membership": {
                                                                                                                                    "value": "20B"
                                                                                                                                  },
                                                                                                                                  "country": {
                                                                                                                                    "value": "Ecuador"
                                                                                                                                  },
                                                                                                                                  "div": 10,
                                                                                                                                  "division": {
                                                                                                                                    "value": "Carchi"
                                                                                                                                  },
                                                                                                                                  "division_exposure": {
                                                                                                                                    "value": "Carchi"
                                                                                                                                  },
                                                                                                                                  "gisaid_epi_isl": {
                                                                                                                                    "value": "EPI_ISL_491932"
                                                                                                                                  },
                                                                                                                                  "host": {
                                                                                                                                    "value": "Human"
                                                                                                                                  },
                                                                                                                                  "custom_location": {
                                                                                                                                    "confidence": {
                                                                                                                                      "South America": 0.9999999999999999
                                                                                                                                    },
                                                                                                                                    "entropy": -9.99866855976916e-13,
                                                                                                                                    "value": "South America"
                                                                                                                                  },
                                                                                                                                  "location": {
                                                                                                                                    "value": "Awa Reserve"
                                                                                                                                  },
                                                                                                                                  "num_date": {
                                                                                                                                    "confidence": [
                                                                                                                                      2020.5040983606557,
                                                                                                                                      2020.5040983606557
                                                                                                                                    ],
                                                                                                                                    "value": 2020.5040983606557
                                                                                                                                  },
                                                                                                                                  "originating_lab": {
                                                                                                                                    "value": "Institute of Microbiology, Universidad San Francisco de Quito"
                                                                                                                                  },
                                                                                                                                  "pangolin_lineage": {
                                                                                                                                    "value": "B.1.1.29"
                                                                                                                                  },
                                                                                                                                  "recency": {
                                                                                                                                    "value": "Older"
                                                                                                                                  },
                                                                                                                                  "region": {
                                                                                                                                    "value": "South America"
                                                                                                                                  },
                                                                                                                                  "region_exposure": {
                                                                                                                                    "value": "South America"
                                                                                                                                  },

                                                                                                                                  "subclade_membership": {
                                                                                                                                    "value": "20B"
                                                                                                                                  },
                                                                                                                                  "submitting_lab": {
                                                                                                                                    "value": "Institute of Microbiology, Universidad San Francisco de Quito"
                                                                                                                                  },
                                                                                                                                  "url": "https://www.gisaid.org"
                                                                                                                                }
                                                                                                                              },
                                                                                                                              {
                                                                                                                                "branch_attrs": {
                                                                                                                                  "mutations": {}
                                                                                                                                },
                                                                                                                                "children": [
                                                                                                                                  {
                                                                                                                                    "branch_attrs": {
                                                                                                                                      "labels": {
                                                                                                                                        "aa": "ORF1b: M115I, L629F, T1522I"
                                                                                                                                      },
                                                                                                                                      "mutations": {
                                                                                                                                        "ORF1b": [
                                                                                                                                          "M115I",
                                                                                                                                          "L629F",
                                                                                                                                          "T1522I"
                                                                                                                                        ],
                                                                                                                                        "nuc": [
                                                                                                                                          "T10480C",
                                                                                                                                          "A12358T",
                                                                                                                                          "G13812T",
                                                                                                                                          "C15352T",
                                                                                                                                          "C18032T"
                                                                                                                                        ]
                                                                                                                                      }
                                                                                                                                    },
                                                                                                                                    "name": "Ecuador/USFQ-524/2020",
                                                                                                                                    "node_attrs": {
                                                                                                                                      "author": {
                                                                                                                                        "author": "Andrea Macias et al",
                                                                                                                                        "value": "Andrea Macias et al"
                                                                                                                                      },
                                                                                                                                      "clade_membership": {
                                                                                                                                        "value": "20B"
                                                                                                                                      },
                                                                                                                                      "country": {
                                                                                                                                        "value": "Ecuador"
                                                                                                                                      },
                                                                                                                                      "div": 15,
                                                                                                                                      "division": {
                                                                                                                                        "value": "Morona Santiago"
                                                                                                                                      },
                                                                                                                                      "division_exposure": {
                                                                                                                                        "value": "Morona Santiago"
                                                                                                                                      },
                                                                                                                                      "gisaid_epi_isl": {
                                                                                                                                        "value": "EPI_ISL_697795"
                                                                                                                                      },
                                                                                                                                      "host": {
                                                                                                                                        "value": "Human"
                                                                                                                                      },
                                                                                                                                      "custom_location": {
                                                                                                                                        "confidence": {
                                                                                                                                          "South America": 1.0
                                                                                                                                        },
                                                                                                                                        "entropy": -1.000088900581841e-12,
                                                                                                                                        "value": "South America"
                                                                                                                                      },
                                                                                                                                      "location": {
                                                                                                                                        "value": "Morona"
                                                                                                                                      },
                                                                                                                                      "num_date": {
                                                                                                                                        "confidence": [
                                                                                                                                          2020.7445355191257,
                                                                                                                                          2020.7445355191257
                                                                                                                                        ],
                                                                                                                                        "value": 2020.7445355191257
                                                                                                                                      },
                                                                                                                                      "originating_lab": {
                                                                                                                                        "value": "Institute of Microbiology, Universidad San Francisco de Quito"
                                                                                                                                      },
                                                                                                                                      "pangolin_lineage": {
                                                                                                                                        "value": "B.1.1.29"
                                                                                                                                      },
                                                                                                                                      "recency": {
                                                                                                                                        "value": "Older"
                                                                                                                                      },
                                                                                                                                      "region": {
                                                                                                                                        "value": "South America"
                                                                                                                                      },
                                                                                                                                      "region_exposure": {
                                                                                                                                        "value": "South America"
                                                                                                                                      },
                                                                                                                                      "subclade_membership": {
                                                                                                                                        "value": "20B"
                                                                                                                                      },
                                                                                                                                      "submitting_lab": {
                                                                                                                                        "value": "Institute of Microbiology, Universidad San Francisco de Quito"
                                                                                                                                      },
                                                                                                                                      "url": "https://www.gisaid.org"
                                                                                                                                    }
                                                                                                                                  },
                                                                                                                                  {
                                                                                                                                    "branch_attrs": {
                                                                                                                                      "mutations": {}
                                                                                                                                    },
                                                                                                                                    "children": [
                                                                                                                                      {
                                                                                                                                        "branch_attrs": {
                                                                                                                                          "mutations": {}
                                                                                                                                        },
                                                                                                                                        "name": "Ecuador/USFQ-253/2020",
                                                                                                                                        "node_attrs": {

                                                                                                                                          "author": {
                                                                                                                                            "author": "Bel\u00e9n Prado-Vivar et al",
                                                                                                                                            "value": "Bel\u00e9n Prado-Vivar et al"
                                                                                                                                          },
                                                                                                                                          "clade_membership": {
                                                                                                                                            "value": "20B"
                                                                                                                                          },
                                                                                                                                          "country": {
                                                                                                                                            "value": "Ecuador"
                                                                                                                                          },
                                                                                                                                          "div": 10,
                                                                                                                                          "division": {
                                                                                                                                            "value": "Los Rios"
                                                                                                                                          },
                                                                                                                                          "division_exposure": {
                                                                                                                                            "value": "Los Rios"
                                                                                                                                          },
                                                                                                                                          "gisaid_epi_isl": {
                                                                                                                                            "value": "EPI_ISL_574431"
                                                                                                                                          },
                                                                                                                                          "host": {
                                                                                                                                            "value": "Human"
                                                                                                                                          },
                                                                                                                                          "custom_location": {
                                                                                                                                            "confidence": {
                                                                                                                                              "South America": 1.0
                                                                                                                                            },
                                                                                                                                            "entropy": -1.000088900581841e-12,
                                                                                                                                            "value": "South America"
                                                                                                                                          },
                                                                                                                                          "location": {
                                                                                                                                            "value": "Babahoyo"
                                                                                                                                          },
                                                                                                                                          "num_date": {
                                                                                                                                            "confidence": [
                                                                                                                                              2020.7035519125684,
                                                                                                                                              2020.7035519125684
                                                                                                                                            ],
                                                                                                                                            "value": 2020.7035519125684
                                                                                                                                          },
                                                                                                                                          "originating_lab": {
                                                                                                                                            "value": "Hospital IESS Babahoyo"
                                                                                                                                          },
                                                                                                                                          "pangolin_lineage": {
                                                                                                                                            "value": "B.1.1.29"
                                                                                                                                          },
                                                                                                                                          "recency": {
                                                                                                                                            "value": "Older"
                                                                                                                                          },
                                                                                                                                          "region": {
                                                                                                                                            "value": "South America"
                                                                                                                                          },
                                                                                                                                          "region_exposure": {
                                                                                                                                            "value": "South America"
                                                                                                                                          },

                                                                                                                                          "subclade_membership": {
                                                                                                                                            "value": "20B"
                                                                                                                                          },
                                                                                                                                          "submitting_lab": {
                                                                                                                                            "value": "Institute of Microbiology, Universidad San Francisco de Quito"
                                                                                                                                          },
                                                                                                                                          "url": "https://www.gisaid.org"
                                                                                                                                        }
                                                                                                                                      },
                                                                                                                                      {
                                                                                                                                        "branch_attrs": {
                                                                                                                                          "mutations": {}
                                                                                                                                        },
                                                                                                                                        "name": "Ecuador/USFQ-226/2020",
                                                                                                                                        "node_attrs": {
                                                                                                                                          "author": {
                                                                                                                                            "author": "Bel\u00e9n Prado-Vivar et al",
                                                                                                                                            "value": "Bel\u00e9n Prado-Vivar et al"
                                                                                                                                          },
                                                                                                                                          "clade_membership": {
                                                                                                                                            "value": "20B"
                                                                                                                                          },
                                                                                                                                          "country": {
                                                                                                                                            "value": "Ecuador"
                                                                                                                                          },
                                                                                                                                          "div": 10,
                                                                                                                                          "division": {
                                                                                                                                            "value": "Loja"
                                                                                                                                          },
                                                                                                                                          "division_exposure": {
                                                                                                                                            "value": "Loja"
                                                                                                                                          },
                                                                                                                                          "gisaid_epi_isl": {
                                                                                                                                            "value": "EPI_ISL_539793"
                                                                                                                                          },
                                                                                                                                          "host": {
                                                                                                                                            "value": "Human"
                                                                                                                                          },
                                                                                                                                          "custom_location": {
                                                                                                                                            "confidence": {
                                                                                                                                              "South America": 1.0
                                                                                                                                            },
                                                                                                                                            "entropy": -1.000088900581841e-12,
                                                                                                                                            "value": "South America"
                                                                                                                                          },
                                                                                                                                          "location": {
                                                                                                                                            "value": "Catamayo"
                                                                                                                                          },
                                                                                                                                          "num_date": {
                                                                                                                                            "confidence": [
                                                                                                                                              2020.6215846994535,
                                                                                                                                              2020.6215846994535
                                                                                                                                            ],
                                                                                                                                            "value": 2020.6215846994535
                                                                                                                                          },
                                                                                                                                          "originating_lab": {
                                                                                                                                            "value": "Institute of Microbiology, Universidad San Francisco de Quito"
                                                                                                                                          },
                                                                                                                                          "pangolin_lineage": {
                                                                                                                                            "value": "B.1.1.29"
                                                                                                                                          },
                                                                                                                                          "recency": {
                                                                                                                                            "value": "Older"
                                                                                                                                          },
                                                                                                                                          "region": {
                                                                                                                                            "value": "South America"
                                                                                                                                          },
                                                                                                                                          "region_exposure": {
                                                                                                                                            "value": "South America"
                                                                                                                                          },
                                                                                                                                          "subclade_membership": {
                                                                                                                                            "value": "20B"
                                                                                                                                          },
                                                                                                                                          "submitting_lab": {
                                                                                                                                            "value": "Institute of Microbiology, Universidad San Francisco de Quito"
                                                                                                                                          },
                                                                                                                                          "url": "https://www.gisaid.org"
                                                                                                                                        }
                                                                                                                                      }
                                                                                                                                    ],
                                                                                                                                    "name": "NODE_0003078",
                                                                                                                                    "node_attrs": {
                                                                                                                                      "clade_membership": {
                                                                                                                                        "value": "20B"
                                                                                                                                      },
                                                                                                                                      "div": 10,
                                                                                                                                      "custom_location": {
                                                                                                                                        "confidence": {
                                                                                                                                          "Europe": 0.0012071958070261147,
                                                                                                                                          "South America": 0.9982033806379521
                                                                                                                                        },
                                                                                                                                        "entropy": 0.015076203241930416,
                                                                                                                                        "value": "South America"
                                                                                                                                      },
                                                                                                                                      "num_date": {
                                                                                                                                        "confidence": [
                                                                                                                                          2020.570672084383,
                                                                                                                                          2020.6215846994535
                                                                                                                                        ],
                                                                                                                                        "value": 2020.6215846994535
                                                                                                                                      },
                                                                                                                                      "subclade_membership": {
                                                                                                                                        "value": "20B"
                                                                                                                                      }
                                                                                                                                    }
                                                                                                                                  }
                                                                                                                                ],
                                                                                                                                "name": "NODE_0003077",
                                                                                                                                "node_attrs": {
                                                                                                                                  "clade_membership": {
                                                                                                                                    "value": "20B"
                                                                                                                                  },
                                                                                                                                  "div": 10,
                                                                                                                                  "custom_location": {
                                                                                                                                    "confidence": {
                                                                                                                                      "Europe": 0.0013592172350787948,
                                                                                                                                      "South America": 0.9980017220019025
                                                                                                                                    },
                                                                                                                                    "entropy": 0.0165184740629854,
                                                                                                                                    "value": "South America"
                                                                                                                                  },
                                                                                                                                  "num_date": {
                                                                                                                                    "confidence": [
                                                                                                                                      2020.429998830443,
                                                                                                                                      2020.6191849226793
                                                                                                                                    ],
                                                                                                                                    "value": 2020.5615902801
                                                                                                                                  },
                                                                                                                                  "subclade_membership": {
                                                                                                                                    "value": "20B"
                                                                                                                                  }
                                                                                                                                }
                                                                                                                              }
                                                                                                                            ],
                                                                                                                            "name": "NODE_0002435",
                                                                                                                            "node_attrs": {
                                                                                                                              "clade_membership": {
                                                                                                                                "value": "20B"
                                                                                                                              },
                                                                                                                              "div": 10,
                                                                                                                              "custom_location": {
                                                                                                                                "confidence": {
                                                                                                                                  "Europe": 0.0017812958635990326,
                                                                                                                                  "South America": 0.997504561396136
                                                                                                                                },
                                                                                                                                "entropy": 0.01988317466019135,
                                                                                                                                "value": "South America"
                                                                                                                              },
                                                                                                                              "num_date": {
                                                                                                                                "confidence": [
                                                                                                                                  2020.4650675607131,
                                                                                                                                  2020.5040983606557
                                                                                                                                ],
                                                                                                                                "value": 2020.5040983606557
                                                                                                                              },
                                                                                                                              "subclade_membership": {
                                                                                                                                "value": "20B"
                                                                                                                              }
                                                                                                                            }
                                                                                                                          },
                                                                                                                          {
                                                                                                                            "branch_attrs": {
                                                                                                                              "mutations": {}
                                                                                                                            },
                                                                                                                            "children": [
                                                                                                                              {
                                                                                                                                "branch_attrs": {
                                                                                                                                  "mutations": {
                                                                                                                                    "nuc": [
                                                                                                                                      "C4276T"
                                                                                                                                    ]
                                                                                                                                  }
                                                                                                                                },
                                                                                                                                "children": [
                                                                                                                                  {
                                                                                                                                    "branch_attrs": {
                                                                                                                                      "mutations": {}
                                                                                                                                    },
                                                                                                                                    "name": "Ecuador/USFQ-1188/2020",
                                                                                                                                    "node_attrs": {

                                                                                                                                      "author": {
                                                                                                                                        "author": "Bel\u00e9n Prado-Vivar et al",
                                                                                                                                        "value": "Bel\u00e9n Prado-Vivar et al"
                                                                                                                                      },
                                                                                                                                      "clade_membership": {
                                                                                                                                        "value": "20B"
                                                                                                                                      },
                                                                                                                                      "country": {
                                                                                                                                        "value": "Ecuador"
                                                                                                                                      },
                                                                                                                                      "div": 9,
                                                                                                                                      "division": {
                                                                                                                                        "value": "Imbabura"
                                                                                                                                      },
                                                                                                                                      "division_exposure": {
                                                                                                                                        "value": "Imbabura"
                                                                                                                                      },
                                                                                                                                      "gisaid_epi_isl": {
                                                                                                                                        "value": "EPI_ISL_697785"
                                                                                                                                      },
                                                                                                                                      "host": {
                                                                                                                                        "value": "Human"
                                                                                                                                      },
                                                                                                                                      "custom_location": {
                                                                                                                                        "confidence": {
                                                                                                                                          "South America": 1.0
                                                                                                                                        },
                                                                                                                                        "entropy": -1.000088900581841e-12,
                                                                                                                                        "value": "South America"
                                                                                                                                      },
                                                                                                                                      "location": {
                                                                                                                                        "value": "Otavalo"
                                                                                                                                      },
                                                                                                                                      "num_date": {
                                                                                                                                        "confidence": [
                                                                                                                                          2020.613387978142,
                                                                                                                                          2020.613387978142
                                                                                                                                        ],
                                                                                                                                        "value": 2020.613387978142
                                                                                                                                      },
                                                                                                                                      "originating_lab": {
                                                                                                                                        "value": "Institute of Microbiology, Universidad San Francisco de Quito"
                                                                                                                                      },
                                                                                                                                      "pangolin_lineage": {
                                                                                                                                        "value": "B.1.1.29"
                                                                                                                                      },
                                                                                                                                      "recency": {
                                                                                                                                        "value": "Older"
                                                                                                                                      },
                                                                                                                                      "region": {
                                                                                                                                        "value": "South America"
                                                                                                                                      },
                                                                                                                                      "region_exposure": {
                                                                                                                                        "value": "South America"
                                                                                                                                      },

                                                                                                                                      "subclade_membership": {
                                                                                                                                        "value": "20B"
                                                                                                                                      },
                                                                                                                                      "submitting_lab": {
                                                                                                                                        "value": "Institute of Microbiology, Universidad San Francisco de Quito"
                                                                                                                                      },
                                                                                                                                      "url": "https://www.gisaid.org"
                                                                                                                                    }
                                                                                                                                  },
                                                                                                                                  {
                                                                                                                                    "branch_attrs": {
                                                                                                                                      "mutations": {}
                                                                                                                                    },
                                                                                                                                    "name": "Ecuador/USFQ-322/2020",
                                                                                                                                    "node_attrs": {
                                                                                                                                      "author": {
                                                                                                                                        "author": "Bel\u00e9n Prado-Vivar et al",
                                                                                                                                        "value": "Bel\u00e9n Prado-Vivar et al"
                                                                                                                                      },
                                                                                                                                      "clade_membership": {
                                                                                                                                        "value": "20B"
                                                                                                                                      },
                                                                                                                                      "country": {
                                                                                                                                        "value": "Ecuador"
                                                                                                                                      },
                                                                                                                                      "div": 9,
                                                                                                                                      "division": {
                                                                                                                                        "value": "Imbabura"
                                                                                                                                      },
                                                                                                                                      "division_exposure": {
                                                                                                                                        "value": "Imbabura"
                                                                                                                                      },
                                                                                                                                      "gisaid_epi_isl": {
                                                                                                                                        "value": "EPI_ISL_697788"
                                                                                                                                      },
                                                                                                                                      "host": {
                                                                                                                                        "value": "Human"
                                                                                                                                      },
                                                                                                                                      "custom_location": {
                                                                                                                                        "confidence": {
                                                                                                                                          "South America": 1.0
                                                                                                                                        },
                                                                                                                                        "entropy": -1.000088900581841e-12,
                                                                                                                                        "value": "South America"
                                                                                                                                      },
                                                                                                                                      "location": {
                                                                                                                                        "value": "Otavalo"
                                                                                                                                      },
                                                                                                                                      "num_date": {
                                                                                                                                        "confidence": [
                                                                                                                                          2020.6325136612022,
                                                                                                                                          2020.6325136612022
                                                                                                                                        ],
                                                                                                                                        "value": 2020.6325136612022
                                                                                                                                      },
                                                                                                                                      "originating_lab": {
                                                                                                                                        "value": "Institute of Microbiology, Universidad San Francisco de Quito"
                                                                                                                                      },
                                                                                                                                      "pangolin_lineage": {
                                                                                                                                        "value": "B.1.1.29"
                                                                                                                                      },
                                                                                                                                      "recency": {
                                                                                                                                        "value": "Older"
                                                                                                                                      },
                                                                                                                                      "region": {
                                                                                                                                        "value": "South America"
                                                                                                                                      },
                                                                                                                                      "region_exposure": {
                                                                                                                                        "value": "South America"
                                                                                                                                      },
                                                                                                                                      "subclade_membership": {
                                                                                                                                        "value": "20B"
                                                                                                                                      },
                                                                                                                                      "submitting_lab": {
                                                                                                                                        "value": "Institute of Microbiology, Universidad San Francisco de Quito"
                                                                                                                                      },
                                                                                                                                      "url": "https://www.gisaid.org"
                                                                                                                                    }
                                                                                                                                  }
                                                                                                                                ],
                                                                                                                                "name": "NODE_0002441",
                                                                                                                                "node_attrs": {
                                                                                                                                  "clade_membership": {
                                                                                                                                    "value": "20B"
                                                                                                                                  },
                                                                                                                                  "div": 9,
                                                                                                                                  "custom_location": {
                                                                                                                                    "confidence": {
                                                                                                                                      "Europe": 0.0012427518816397697,
                                                                                                                                      "South America": 0.9981609730370222
                                                                                                                                    },
                                                                                                                                    "entropy": 0.015373859874040139,
                                                                                                                                    "value": "South America"
                                                                                                                                  },
                                                                                                                                  "num_date": {
                                                                                                                                    "confidence": [
                                                                                                                                      2020.5600444685288,
                                                                                                                                      2020.613387978142
                                                                                                                                    ],
                                                                                                                                    "value": 2020.613387978142
                                                                                                                                  },
                                                                                                                                  "subclade_membership": {
                                                                                                                                    "value": "20B"
                                                                                                                                  }
                                                                                                                                }
                                                                                                                              },
                                                                                                                              {
                                                                                                                                "branch_attrs": {
                                                                                                                                  "labels": {
                                                                                                                                    "aa": "ORF1b: Y29H"
                                                                                                                                  },
                                                                                                                                  "mutations": {
                                                                                                                                    "ORF1b": [
                                                                                                                                      "Y29H"
                                                                                                                                    ],
                                                                                                                                    "nuc": [
                                                                                                                                      "T13552C"
                                                                                                                                    ]
                                                                                                                                  }
                                                                                                                                },
                                                                                                                                "children": [
                                                                                                                                  {
                                                                                                                                    "branch_attrs": {
                                                                                                                                      "mutations": {}
                                                                                                                                    },
                                                                                                                                    "name": "Ecuador/USFQ-528/2020",
                                                                                                                                    "node_attrs": {

                                                                                                                                      "author": {
                                                                                                                                        "author": "Derly Andrade et al",
                                                                                                                                        "value": "Derly Andrade et al"
                                                                                                                                      },
                                                                                                                                      "clade_membership": {
                                                                                                                                        "value": "20B"
                                                                                                                                      },
                                                                                                                                      "country": {
                                                                                                                                        "value": "Ecuador"
                                                                                                                                      },
                                                                                                                                      "div": 9,
                                                                                                                                      "division": {
                                                                                                                                        "value": "Guayas"
                                                                                                                                      },
                                                                                                                                      "division_exposure": {
                                                                                                                                        "value": "Guayas"
                                                                                                                                      },
                                                                                                                                      "gisaid_epi_isl": {
                                                                                                                                        "value": "EPI_ISL_697797"
                                                                                                                                      },
                                                                                                                                      "host": {
                                                                                                                                        "value": "Human"
                                                                                                                                      },
                                                                                                                                      "custom_location": {
                                                                                                                                        "confidence": {
                                                                                                                                          "South America": 1.0
                                                                                                                                        },
                                                                                                                                        "entropy": -1.000088900581841e-12,
                                                                                                                                        "value": "South America"
                                                                                                                                      },
                                                                                                                                      "location": {
                                                                                                                                        "value": "Guayaquil"
                                                                                                                                      },
                                                                                                                                      "num_date": {
                                                                                                                                        "confidence": [
                                                                                                                                          2020.542349726776,
                                                                                                                                          2020.542349726776
                                                                                                                                        ],
                                                                                                                                        "value": 2020.542349726776
                                                                                                                                      },
                                                                                                                                      "originating_lab": {
                                                                                                                                        "value": "Centro de Investigaciones, Universidad de Especialidades Esp\u00edritu Santo"
                                                                                                                                      },
                                                                                                                                      "pangolin_lineage": {
                                                                                                                                        "value": "B.1.1.29"
                                                                                                                                      },
                                                                                                                                      "recency": {
                                                                                                                                        "value": "Older"
                                                                                                                                      },
                                                                                                                                      "region": {
                                                                                                                                        "value": "South America"
                                                                                                                                      },
                                                                                                                                      "region_exposure": {
                                                                                                                                        "value": "South America"
                                                                                                                                      },

                                                                                                                                      "subclade_membership": {
                                                                                                                                        "value": "20B"
                                                                                                                                      },
                                                                                                                                      "submitting_lab": {
                                                                                                                                        "value": "Institute of Microbiology, Universidad San Francisco de Quito"
                                                                                                                                      },
                                                                                                                                      "url": "https://www.gisaid.org"
                                                                                                                                    }
                                                                                                                                  },
                                                                                                                                  {
                                                                                                                                    "branch_attrs": {
                                                                                                                                      "mutations": {
                                                                                                                                        "nuc": [
                                                                                                                                          "C3040T",
                                                                                                                                          "A11983G"
                                                                                                                                        ]
                                                                                                                                      }
                                                                                                                                    },
                                                                                                                                    "children": [
                                                                                                                                      {
                                                                                                                                        "branch_attrs": {
                                                                                                                                          "mutations": {}
                                                                                                                                        },
                                                                                                                                        "name": "Ecuador/USFQ-206/2020",
                                                                                                                                        "node_attrs": {

                                                                                                                                          "author": {
                                                                                                                                            "author": "Derly Andrade et al",
                                                                                                                                            "value": "Derly Andrade et al"
                                                                                                                                          },
                                                                                                                                          "clade_membership": {
                                                                                                                                            "value": "20B"
                                                                                                                                          },
                                                                                                                                          "country": {
                                                                                                                                            "value": "Ecuador"
                                                                                                                                          },
                                                                                                                                          "div": 11,
                                                                                                                                          "division": {
                                                                                                                                            "value": "Guayas"
                                                                                                                                          },
                                                                                                                                          "division_exposure": {
                                                                                                                                            "value": "Guayas"
                                                                                                                                          },
                                                                                                                                          "gisaid_epi_isl": {
                                                                                                                                            "value": "EPI_ISL_527818"
                                                                                                                                          },
                                                                                                                                          "host": {
                                                                                                                                            "value": "Human"
                                                                                                                                          },
                                                                                                                                          "custom_location": {
                                                                                                                                            "confidence": {
                                                                                                                                              "South America": 1.0
                                                                                                                                            },
                                                                                                                                            "entropy": -1.000088900581841e-12,
                                                                                                                                            "value": "South America"
                                                                                                                                          },
                                                                                                                                          "location": {
                                                                                                                                            "value": "Guayaquil"
                                                                                                                                          },
                                                                                                                                          "num_date": {
                                                                                                                                            "confidence": [
                                                                                                                                              2020.6188524590164,
                                                                                                                                              2020.6188524590164
                                                                                                                                            ],
                                                                                                                                            "value": 2020.6188524590164
                                                                                                                                          },
                                                                                                                                          "originating_lab": {
                                                                                                                                            "value": "Centro de Investigaciones, Universidad de Especialidades Esp\u00edritu Santo"
                                                                                                                                          },
                                                                                                                                          "pangolin_lineage": {
                                                                                                                                            "value": "B.1.1.29"
                                                                                                                                          },
                                                                                                                                          "recency": {
                                                                                                                                            "value": "Older"
                                                                                                                                          },
                                                                                                                                          "region": {
                                                                                                                                            "value": "South America"
                                                                                                                                          },
                                                                                                                                          "region_exposure": {
                                                                                                                                            "value": "South America"
                                                                                                                                          },

                                                                                                                                          "subclade_membership": {
                                                                                                                                            "value": "20B"
                                                                                                                                          },
                                                                                                                                          "submitting_lab": {
                                                                                                                                            "value": "Institute of Microbiology, Universidad San Francisco de Quito"
                                                                                                                                          },
                                                                                                                                          "url": "https://www.gisaid.org"
                                                                                                                                        }
                                                                                                                                      },
                                                                                                                                      {
                                                                                                                                        "branch_attrs": {
                                                                                                                                          "mutations": {}
                                                                                                                                        },
                                                                                                                                        "name": "Ecuador/USFQ-1026/2020",
                                                                                                                                        "node_attrs": {

                                                                                                                                          "author": {
                                                                                                                                            "author": "Derly Andrade et al",
                                                                                                                                            "value": "Derly Andrade et al"
                                                                                                                                          },
                                                                                                                                          "clade_membership": {
                                                                                                                                            "value": "20B"
                                                                                                                                          },
                                                                                                                                          "country": {
                                                                                                                                            "value": "Ecuador"
                                                                                                                                          },
                                                                                                                                          "div": 11,
                                                                                                                                          "division": {
                                                                                                                                            "value": "Guayas"
                                                                                                                                          },
                                                                                                                                          "division_exposure": {
                                                                                                                                            "value": "Guayas"
                                                                                                                                          },
                                                                                                                                          "gisaid_epi_isl": {
                                                                                                                                            "value": "EPI_ISL_594118"
                                                                                                                                          },
                                                                                                                                          "host": {
                                                                                                                                            "value": "Human"
                                                                                                                                          },
                                                                                                                                          "custom_location": {
                                                                                                                                            "confidence": {
                                                                                                                                              "South America": 1.0
                                                                                                                                            },
                                                                                                                                            "entropy": -1.000088900581841e-12,
                                                                                                                                            "value": "South America"
                                                                                                                                          },
                                                                                                                                          "location": {
                                                                                                                                            "value": "Guayaquil"
                                                                                                                                          },
                                                                                                                                          "num_date": {
                                                                                                                                            "confidence": [
                                                                                                                                              2020.6188524590164,
                                                                                                                                              2020.6188524590164
                                                                                                                                            ],
                                                                                                                                            "value": 2020.6188524590164
                                                                                                                                          },
                                                                                                                                          "originating_lab": {
                                                                                                                                            "value": "Centro de Investigaciones, Universidad de Especialidades Esp\u00edritu Santo"
                                                                                                                                          },
                                                                                                                                          "pangolin_lineage": {
                                                                                                                                            "value": "B.1.1.29"
                                                                                                                                          },
                                                                                                                                          "recency": {
                                                                                                                                            "value": "Older"
                                                                                                                                          },
                                                                                                                                          "region": {
                                                                                                                                            "value": "South America"
                                                                                                                                          },
                                                                                                                                          "region_exposure": {
                                                                                                                                            "value": "South America"
                                                                                                                                          },

                                                                                                                                          "subclade_membership": {
                                                                                                                                            "value": "20B"
                                                                                                                                          },
                                                                                                                                          "submitting_lab": {
                                                                                                                                            "value": "Institute of Microbiology, Universidad San Francisco de Quito"
                                                                                                                                          },
                                                                                                                                          "url": "https://www.gisaid.org"
                                                                                                                                        }
                                                                                                                                      }
                                                                                                                                    ],
                                                                                                                                    "name": "NODE_0002447",
                                                                                                                                    "node_attrs": {
                                                                                                                                      "clade_membership": {
                                                                                                                                        "value": "20B"
                                                                                                                                      },
                                                                                                                                      "div": 11,
                                                                                                                                      "custom_location": {
                                                                                                                                        "confidence": {
                                                                                                                                          "Europe": 0.0011020194829250338,
                                                                                                                                          "South America": 0.9983491192153847
                                                                                                                                        },
                                                                                                                                        "entropy": 0.014009727666973656,
                                                                                                                                        "value": "South America"
                                                                                                                                      },
                                                                                                                                      "num_date": {
                                                                                                                                        "confidence": [
                                                                                                                                          2020.5824534738497,
                                                                                                                                          2020.6188524590164
                                                                                                                                        ],
                                                                                                                                        "value": 2020.6188524590164
                                                                                                                                      },
                                                                                                                                      "subclade_membership": {
                                                                                                                                        "value": "20B"
                                                                                                                                      }
                                                                                                                                    }
                                                                                                                                  },
                                                                                                                                  {
                                                                                                                                    "branch_attrs": {
                                                                                                                                      "mutations": {}
                                                                                                                                    },
                                                                                                                                    "children": [
                                                                                                                                      {
                                                                                                                                        "branch_attrs": {
                                                                                                                                          "mutations": {}
                                                                                                                                        },
                                                                                                                                        "name": "Ecuador/USFQ-193/2020",
                                                                                                                                        "node_attrs": {
                                                                                                                                          "author": {
                                                                                                                                            "author": "Bel\u00e9n Prado-Vivar et al",
                                                                                                                                            "value": "Bel\u00e9n Prado-Vivar et al"
                                                                                                                                          },
                                                                                                                                          "clade_membership": {
                                                                                                                                            "value": "20B"
                                                                                                                                          },
                                                                                                                                          "country": {
                                                                                                                                            "value": "Ecuador"
                                                                                                                                          },
                                                                                                                                          "div": 9,
                                                                                                                                          "division": {
                                                                                                                                            "value": "Bolivar EC"
                                                                                                                                          },
                                                                                                                                          "division_exposure": {
                                                                                                                                            "value": "Bolivar EC"
                                                                                                                                          },
                                                                                                                                          "gisaid_epi_isl": {
                                                                                                                                            "value": "EPI_ISL_527809"
                                                                                                                                          },
                                                                                                                                          "host": {
                                                                                                                                            "value": "Human"
                                                                                                                                          },
                                                                                                                                          "custom_location": {
                                                                                                                                            "confidence": {
                                                                                                                                              "South America": 1.0
                                                                                                                                            },
                                                                                                                                            "entropy": -1.000088900581841e-12,
                                                                                                                                            "value": "South America"
                                                                                                                                          },
                                                                                                                                          "location": {
                                                                                                                                            "value": "Guaranda"
                                                                                                                                          },
                                                                                                                                          "num_date": {
                                                                                                                                            "confidence": [
                                                                                                                                              2020.5915300546449,
                                                                                                                                              2020.5915300546449
                                                                                                                                            ],
                                                                                                                                            "value": 2020.5915300546449
                                                                                                                                          },
                                                                                                                                          "originating_lab": {
                                                                                                                                            "value": "Institute of Microbiology, Universidad San Francisco de Quito"
                                                                                                                                          },
                                                                                                                                          "pangolin_lineage": {
                                                                                                                                            "value": "B.1.1.29"
                                                                                                                                          },
                                                                                                                                          "recency": {
                                                                                                                                            "value": "Older"
                                                                                                                                          },
                                                                                                                                          "region": {
                                                                                                                                            "value": "South America"
                                                                                                                                          },
                                                                                                                                          "region_exposure": {
                                                                                                                                            "value": "South America"
                                                                                                                                          },
                                                                                                                                          "subclade_membership": {
                                                                                                                                            "value": "20B"
                                                                                                                                          },
                                                                                                                                          "submitting_lab": {
                                                                                                                                            "value": "Institute of Microbiology, Universidad San Francisco de Quito"
                                                                                                                                          },
                                                                                                                                          "url": "https://www.gisaid.org"
                                                                                                                                        }
                                                                                                                                      },
                                                                                                                                      {
                                                                                                                                        "branch_attrs": {
                                                                                                                                          "mutations": {}
                                                                                                                                        },
                                                                                                                                        "children": [
                                                                                                                                          {
                                                                                                                                            "branch_attrs": {
                                                                                                                                              "mutations": {}
                                                                                                                                            },
                                                                                                                                            "name": "Ecuador/USFQ-203/2020",
                                                                                                                                            "node_attrs": {
                                                                                                                                              "author": {
                                                                                                                                                "author": "Bel\u00e9n Prado-Vivar et al",
                                                                                                                                                "value": "Bel\u00e9n Prado-Vivar et al"
                                                                                                                                              },
                                                                                                                                              "clade_membership": {
                                                                                                                                                "value": "20B"
                                                                                                                                              },
                                                                                                                                              "country": {
                                                                                                                                                "value": "Ecuador"
                                                                                                                                              },
                                                                                                                                              "div": 9,
                                                                                                                                              "division": {
                                                                                                                                                "value": "Esmeraldas"
                                                                                                                                              },
                                                                                                                                              "division_exposure": {
                                                                                                                                                "value": "Esmeraldas"
                                                                                                                                              },
                                                                                                                                              "gisaid_epi_isl": {
                                                                                                                                                "value": "EPI_ISL_527816"
                                                                                                                                              },
                                                                                                                                              "host": {
                                                                                                                                                "value": "Human"
                                                                                                                                              },
                                                                                                                                              "custom_location": {
                                                                                                                                                "confidence": {
                                                                                                                                                  "South America": 1.0
                                                                                                                                                },
                                                                                                                                                "entropy": -1.000088900581841e-12,
                                                                                                                                                "value": "South America"
                                                                                                                                              },
                                                                                                                                              "location": {
                                                                                                                                                "value": "Esmeraldas"
                                                                                                                                              },
                                                                                                                                              "num_date": {
                                                                                                                                                "confidence": [
                                                                                                                                                  2020.6352459016393,
                                                                                                                                                  2020.6352459016393
                                                                                                                                                ],
                                                                                                                                                "value": 2020.6352459016393
                                                                                                                                              },
                                                                                                                                              "originating_lab": {
                                                                                                                                                "value": "Institute of Microbiology, Universidad San Francisco de Quito"
                                                                                                                                              },
                                                                                                                                              "pangolin_lineage": {
                                                                                                                                                "value": "B.1.1.29"
                                                                                                                                              },
                                                                                                                                              "recency": {
                                                                                                                                                "value": "Older"
                                                                                                                                              },
                                                                                                                                              "region": {
                                                                                                                                                "value": "South America"
                                                                                                                                              },
                                                                                                                                              "region_exposure": {
                                                                                                                                                "value": "South America"
                                                                                                                                              },
                                                                                                                                              "subclade_membership": {
                                                                                                                                                "value": "20B"
                                                                                                                                              },
                                                                                                                                              "submitting_lab": {
                                                                                                                                                "value": "Institute of Microbiology, Universidad San Francisco de Quito"
                                                                                                                                              },
                                                                                                                                              "url": "https://www.gisaid.org"
                                                                                                                                            }
                                                                                                                                          },
                                                                                                                                          {
                                                                                                                                            "branch_attrs": {
                                                                                                                                              "mutations": {}
                                                                                                                                            },
                                                                                                                                            "children": [
                                                                                                                                              {
                                                                                                                                                "branch_attrs": {
                                                                                                                                                  "mutations": {}
                                                                                                                                                },
                                                                                                                                                "name": "Ecuador/USFQ-249/2020",
                                                                                                                                                "node_attrs": {
                                                                                                                                                  "author": {
                                                                                                                                                    "author": "Andrea Macias et al",
                                                                                                                                                    "value": "Andrea Macias et al"
                                                                                                                                                  },
                                                                                                                                                  "clade_membership": {
                                                                                                                                                    "value": "20B"
                                                                                                                                                  },
                                                                                                                                                  "country": {
                                                                                                                                                    "value": "Ecuador"
                                                                                                                                                  },
                                                                                                                                                  "div": 9,
                                                                                                                                                  "division": {
                                                                                                                                                    "value": "Ca\u00f1ar"
                                                                                                                                                  },
                                                                                                                                                  "division_exposure": {
                                                                                                                                                    "value": "Ca\u00f1ar"
                                                                                                                                                  },
                                                                                                                                                  "gisaid_epi_isl": {
                                                                                                                                                    "value": "EPI_ISL_697787"
                                                                                                                                                  },
                                                                                                                                                  "host": {
                                                                                                                                                    "value": "Human"
                                                                                                                                                  },
                                                                                                                                                  "custom_location": {
                                                                                                                                                    "confidence": {
                                                                                                                                                      "South America": 1.0
                                                                                                                                                    },
                                                                                                                                                    "entropy": -1.000088900581841e-12,
                                                                                                                                                    "value": "South America"
                                                                                                                                                  },
                                                                                                                                                  "location": {
                                                                                                                                                    "value": "Azogues"
                                                                                                                                                  },
                                                                                                                                                  "num_date": {
                                                                                                                                                    "confidence": [
                                                                                                                                                      2020.7254098360656,
                                                                                                                                                      2020.7254098360656
                                                                                                                                                    ],
                                                                                                                                                    "value": 2020.7254098360656
                                                                                                                                                  },
                                                                                                                                                  "originating_lab": {
                                                                                                                                                    "value": "Institute of Microbiology, Universidad San Francisco de Quito"
                                                                                                                                                  },
                                                                                                                                                  "pangolin_lineage": {
                                                                                                                                                    "value": "B.1.1.29"
                                                                                                                                                  },
                                                                                                                                                  "recency": {
                                                                                                                                                    "value": "Older"
                                                                                                                                                  },
                                                                                                                                                  "region": {
                                                                                                                                                    "value": "South America"
                                                                                                                                                  },
                                                                                                                                                  "region_exposure": {
                                                                                                                                                    "value": "South America"
                                                                                                                                                  },
                                                                                                                                                  "subclade_membership": {
                                                                                                                                                    "value": "20B"
                                                                                                                                                  },
                                                                                                                                                  "submitting_lab": {
                                                                                                                                                    "value": "Institute of Microbiology, Universidad San Francisco de Quito"
                                                                                                                                                  },
                                                                                                                                                  "url": "https://www.gisaid.org"
                                                                                                                                                }
                                                                                                                                              },
                                                                                                                                              {
                                                                                                                                                "branch_attrs": {
                                                                                                                                                  "labels": {
                                                                                                                                                    "aa": "ORF1a: S279F, V3420L; ORF3a: H247R"
                                                                                                                                                  },
                                                                                                                                                  "mutations": {
                                                                                                                                                    "ORF1a": [
                                                                                                                                                      "S279F",
                                                                                                                                                      "V3420L"
                                                                                                                                                    ],
                                                                                                                                                    "ORF3a": [
                                                                                                                                                      "H247R"
                                                                                                                                                    ],
                                                                                                                                                    "nuc": [
                                                                                                                                                      "C1101T",
                                                                                                                                                      "T6244C",
                                                                                                                                                      "G10523C",
                                                                                                                                                      "C22858T",
                                                                                                                                                      "A26132G"
                                                                                                                                                    ]
                                                                                                                                                  }
                                                                                                                                                },
                                                                                                                                                "children": [
                                                                                                                                                  {
                                                                                                                                                    "branch_attrs": {
                                                                                                                                                      "mutations": {}
                                                                                                                                                    },
                                                                                                                                                    "name": "Ecuador/USFQ-585/2021",
                                                                                                                                                    "node_attrs": {
                                                                                                                                                      "author": {
                                                                                                                                                        "author": "Bel\u00e9n Prado-Vivar et al",
                                                                                                                                                        "value": "Bel\u00e9n Prado-Vivar et al"
                                                                                                                                                      },
                                                                                                                                                      "clade_membership": {
                                                                                                                                                        "value": "20B"
                                                                                                                                                      },
                                                                                                                                                      "country": {
                                                                                                                                                        "value": "Ecuador"
                                                                                                                                                      },
                                                                                                                                                      "div": 14,
                                                                                                                                                      "division": {
                                                                                                                                                        "value": "Pichincha"
                                                                                                                                                      },
                                                                                                                                                      "division_exposure": {
                                                                                                                                                        "value": "Pichincha"
                                                                                                                                                      },
                                                                                                                                                      "gisaid_epi_isl": {
                                                                                                                                                        "value": "EPI_ISL_877551"
                                                                                                                                                      },
                                                                                                                                                      "host": {
                                                                                                                                                        "value": "Human"
                                                                                                                                                      },
                                                                                                                                                      "custom_location": {
                                                                                                                                                        "confidence": {
                                                                                                                                                          "South America": 1.0
                                                                                                                                                        },
                                                                                                                                                        "entropy": -1.000088900581841e-12,
                                                                                                                                                        "value": "South America"
                                                                                                                                                      },
                                                                                                                                                      "location": {
                                                                                                                                                        "value": "Quito"
                                                                                                                                                      },
                                                                                                                                                      "num_date": {
                                                                                                                                                        "confidence": [
                                                                                                                                                          2021.0369863013698,
                                                                                                                                                          2021.0369863013698
                                                                                                                                                        ],
                                                                                                                                                        "value": 2021.0369863013698
                                                                                                                                                      },
                                                                                                                                                      "originating_lab": {
                                                                                                                                                        "value": "Institute of Microbiology, Universidad San Francisco de Quito"
                                                                                                                                                      },
                                                                                                                                                      "pangolin_lineage": {
                                                                                                                                                        "value": "B.1.1.29"
                                                                                                                                                      },
                                                                                                                                                      "recency": {
                                                                                                                                                        "value": "Older"
                                                                                                                                                      },
                                                                                                                                                      "region": {
                                                                                                                                                        "value": "South America"
                                                                                                                                                      },
                                                                                                                                                      "region_exposure": {
                                                                                                                                                        "value": "South America"
                                                                                                                                                      },
                                                                                                                                                      "subclade_membership": {
                                                                                                                                                        "value": "20B"
                                                                                                                                                      },
                                                                                                                                                      "submitting_lab": {
                                                                                                                                                        "value": "Institute of Microbiology, Universidad San Francisco de Quito"
                                                                                                                                                      },
                                                                                                                                                      "url": "https://www.gisaid.org"
                                                                                                                                                    }
                                                                                                                                                  },
                                                                                                                                                  {
                                                                                                                                                    "branch_attrs": {
                                                                                                                                                      "mutations": {}
                                                                                                                                                    },
                                                                                                                                                    "children": [
                                                                                                                                                      {
                                                                                                                                                        "branch_attrs": {
                                                                                                                                                          "mutations": {}
                                                                                                                                                        },
                                                                                                                                                        "name": "Ecuador/USFQ-721/2021",
                                                                                                                                                        "node_attrs": {
                                                                                                                                                          "author": {
                                                                                                                                                            "author": "Bel\u00e9n Prado-Vivar et al",
                                                                                                                                                            "value": "Bel\u00e9n Prado-Vivar et al"
                                                                                                                                                          },
                                                                                                                                                          "clade_membership": {
                                                                                                                                                            "value": "20B"
                                                                                                                                                          },
                                                                                                                                                          "country": {
                                                                                                                                                            "value": "Ecuador"
                                                                                                                                                          },
                                                                                                                                                          "div": 14,
                                                                                                                                                          "division": {
                                                                                                                                                            "value": "Los Rios"
                                                                                                                                                          },
                                                                                                                                                          "division_exposure": {
                                                                                                                                                            "value": "Los Rios"
                                                                                                                                                          },
                                                                                                                                                          "gisaid_epi_isl": {
                                                                                                                                                            "value": "EPI_ISL_877554"
                                                                                                                                                          },
                                                                                                                                                          "host": {
                                                                                                                                                            "value": "Human"
                                                                                                                                                          },
                                                                                                                                                          "custom_location": {
                                                                                                                                                            "confidence": {
                                                                                                                                                              "South America": 0.9999999999999999
                                                                                                                                                            },
                                                                                                                                                            "entropy": -9.99866855976916e-13,
                                                                                                                                                            "value": "South America"
                                                                                                                                                          },
                                                                                                                                                          "location": {
                                                                                                                                                            "value": "Babahoyo"
                                                                                                                                                          },
                                                                                                                                                          "num_date": {
                                                                                                                                                            "confidence": [
                                                                                                                                                              2021.0397260273974,
                                                                                                                                                              2021.0397260273974
                                                                                                                                                            ],
                                                                                                                                                            "value": 2021.0397260273974
                                                                                                                                                          },
                                                                                                                                                          "originating_lab": {
                                                                                                                                                            "value": "Institute of Microbiology, Universidad San Francisco de Quito"
                                                                                                                                                          },
                                                                                                                                                          "pangolin_lineage": {
                                                                                                                                                            "value": "B.1.1.29"
                                                                                                                                                          },
                                                                                                                                                          "recency": {
                                                                                                                                                            "value": "Older"
                                                                                                                                                          },
                                                                                                                                                          "region": {
                                                                                                                                                            "value": "South America"
                                                                                                                                                          },
                                                                                                                                                          "region_exposure": {
                                                                                                                                                            "value": "South America"
                                                                                                                                                          },

                                                                                                                                                          "subclade_membership": {
                                                                                                                                                            "value": "20B"
                                                                                                                                                          },
                                                                                                                                                          "submitting_lab": {
                                                                                                                                                            "value": "Institute of Microbiology, Universidad San Francisco de Quito"
                                                                                                                                                          },
                                                                                                                                                          "url": "https://www.gisaid.org"
                                                                                                                                                        }
                                                                                                                                                      },
                                                                                                                                                      {
                                                                                                                                                        "branch_attrs": {
                                                                                                                                                          "mutations": {}
                                                                                                                                                        },
                                                                                                                                                        "children": [
                                                                                                                                                          {
                                                                                                                                                            "branch_attrs": {
                                                                                                                                                              "mutations": {}
                                                                                                                                                            },
                                                                                                                                                            "name": "Ecuador/USFQ-715/2021",
                                                                                                                                                            "node_attrs": {
                                                                                                                                                              "author": {
                                                                                                                                                                "author": "Bel\u00e9n Prado-Vivar et al",
                                                                                                                                                                "value": "Bel\u00e9n Prado-Vivar et al"
                                                                                                                                                              },
                                                                                                                                                              "clade_membership": {
                                                                                                                                                                "value": "20B"
                                                                                                                                                              },
                                                                                                                                                              "country": {
                                                                                                                                                                "value": "Ecuador"
                                                                                                                                                              },
                                                                                                                                                              "div": 14,
                                                                                                                                                              "division": {
                                                                                                                                                                "value": "Los Rios"
                                                                                                                                                              },
                                                                                                                                                              "division_exposure": {
                                                                                                                                                                "value": "Los Rios"
                                                                                                                                                              },
                                                                                                                                                              "gisaid_epi_isl": {
                                                                                                                                                                "value": "EPI_ISL_877553"
                                                                                                                                                              },
                                                                                                                                                              "host": {
                                                                                                                                                                "value": "Human"
                                                                                                                                                              },
                                                                                                                                                              "custom_location": {
                                                                                                                                                                "confidence": {
                                                                                                                                                                  "South America": 1.0
                                                                                                                                                                },
                                                                                                                                                                "entropy": -1.000088900581841e-12,
                                                                                                                                                                "value": "South America"
                                                                                                                                                              },
                                                                                                                                                              "location": {
                                                                                                                                                                "value": "Babahoyo"
                                                                                                                                                              },
                                                                                                                                                              "num_date": {
                                                                                                                                                                "confidence": [
                                                                                                                                                                  2021.0397260273974,
                                                                                                                                                                  2021.0397260273974
                                                                                                                                                                ],
                                                                                                                                                                "value": 2021.0397260273974
                                                                                                                                                              },
                                                                                                                                                              "originating_lab": {
                                                                                                                                                                "value": "Institute of Microbiology, Universidad San Francisco de Quito"
                                                                                                                                                              },
                                                                                                                                                              "pangolin_lineage": {
                                                                                                                                                                "value": "B.1.1.29"
                                                                                                                                                              },
                                                                                                                                                              "recency": {
                                                                                                                                                                "value": "Older"
                                                                                                                                                              },
                                                                                                                                                              "region": {
                                                                                                                                                                "value": "South America"
                                                                                                                                                              },
                                                                                                                                                              "region_exposure": {
                                                                                                                                                                "value": "South America"
                                                                                                                                                              },

                                                                                                                                                              "subclade_membership": {
                                                                                                                                                                "value": "20B"
                                                                                                                                                              },
                                                                                                                                                              "submitting_lab": {
                                                                                                                                                                "value": "Institute of Microbiology, Universidad San Francisco de Quito"
                                                                                                                                                              },
                                                                                                                                                              "url": "https://www.gisaid.org"
                                                                                                                                                            }
                                                                                                                                                          },
                                                                                                                                                          {
                                                                                                                                                            "branch_attrs": {
                                                                                                                                                              "mutations": {}
                                                                                                                                                            },
                                                                                                                                                            "name": "Ecuador/USFQ-712/2021",
                                                                                                                                                            "node_attrs": {
                                                                                                                                                              "author": {
                                                                                                                                                                "author": "Bel\u00e9n Prado-Vivar et al",
                                                                                                                                                                "value": "Bel\u00e9n Prado-Vivar et al"
                                                                                                                                                              },
                                                                                                                                                              "clade_membership": {
                                                                                                                                                                "value": "20B"
                                                                                                                                                              },
                                                                                                                                                              "country": {
                                                                                                                                                                "value": "Ecuador"
                                                                                                                                                              },
                                                                                                                                                              "div": 14,
                                                                                                                                                              "division": {
                                                                                                                                                                "value": "Los Rios"
                                                                                                                                                              },
                                                                                                                                                              "division_exposure": {
                                                                                                                                                                "value": "Los Rios"
                                                                                                                                                              },
                                                                                                                                                              "gisaid_epi_isl": {
                                                                                                                                                                "value": "EPI_ISL_877552"
                                                                                                                                                              },
                                                                                                                                                              "host": {
                                                                                                                                                                "value": "Human"
                                                                                                                                                              },
                                                                                                                                                              "custom_location": {
                                                                                                                                                                "confidence": {
                                                                                                                                                                  "South America": 1.0
                                                                                                                                                                },
                                                                                                                                                                "entropy": -1.000088900581841e-12,
                                                                                                                                                                "value": "South America"
                                                                                                                                                              },
                                                                                                                                                              "location": {
                                                                                                                                                                "value": "Babahoyo"
                                                                                                                                                              },
                                                                                                                                                              "num_date": {
                                                                                                                                                                "confidence": [
                                                                                                                                                                  2021.0397260273974,
                                                                                                                                                                  2021.0397260273974
                                                                                                                                                                ],
                                                                                                                                                                "value": 2021.0397260273974
                                                                                                                                                              },
                                                                                                                                                              "originating_lab": {
                                                                                                                                                                "value": "Institute of Microbiology, Universidad San Francisco de Quito"
                                                                                                                                                              },
                                                                                                                                                              "pangolin_lineage": {
                                                                                                                                                                "value": "B.1.1.29"
                                                                                                                                                              },
                                                                                                                                                              "recency": {
                                                                                                                                                                "value": "Older"
                                                                                                                                                              },
                                                                                                                                                              "region": {
                                                                                                                                                                "value": "South America"
                                                                                                                                                              },
                                                                                                                                                              "region_exposure": {
                                                                                                                                                                "value": "South America"
                                                                                                                                                              },

                                                                                                                                                              "subclade_membership": {
                                                                                                                                                                "value": "20B"
                                                                                                                                                              },
                                                                                                                                                              "submitting_lab": {
                                                                                                                                                                "value": "Institute of Microbiology, Universidad San Francisco de Quito"
                                                                                                                                                              },
                                                                                                                                                              "url": "https://www.gisaid.org"
                                                                                                                                                            }
                                                                                                                                                          }
                                                                                                                                                        ],
                                                                                                                                                        "name": "NODE_0003093",
                                                                                                                                                        "node_attrs": {
                                                                                                                                                          "clade_membership": {
                                                                                                                                                            "value": "20B"
                                                                                                                                                          },
                                                                                                                                                          "div": 14,
                                                                                                                                                          "custom_location": {
                                                                                                                                                            "confidence": {
                                                                                                                                                              "Europe": 0.0012037778750913033,
                                                                                                                                                              "South America": 0.9982074875678025
                                                                                                                                                            },
                                                                                                                                                            "entropy": 0.015047270874461317,
                                                                                                                                                            "value": "South America"
                                                                                                                                                          },
                                                                                                                                                          "num_date": {
                                                                                                                                                            "confidence": [
                                                                                                                                                              2021.0079232058392,
                                                                                                                                                              2021.0397260273974
                                                                                                                                                            ],
                                                                                                                                                            "value": 2021.0397260273974
                                                                                                                                                          },
                                                                                                                                                          "subclade_membership": {
                                                                                                                                                            "value": "20B"
                                                                                                                                                          }
                                                                                                                                                        }
                                                                                                                                                      }
                                                                                                                                                    ],
                                                                                                                                                    "name": "NODE_0003091",
                                                                                                                                                    "node_attrs": {
                                                                                                                                                      "clade_membership": {
                                                                                                                                                        "value": "20B"
                                                                                                                                                      },
                                                                                                                                                      "div": 14,
                                                                                                                                                      "custom_location": {
                                                                                                                                                        "confidence": {
                                                                                                                                                          "Europe": 0.0013182911040286426,
                                                                                                                                                          "South America": 0.9980504135794874
                                                                                                                                                        },
                                                                                                                                                        "entropy": 0.016181148116439188,
                                                                                                                                                        "value": "South America"
                                                                                                                                                      },
                                                                                                                                                      "num_date": {
                                                                                                                                                        "confidence": [
                                                                                                                                                          2020.9771589595284,
                                                                                                                                                          2021.0373262506232
                                                                                                                                                        ],
                                                                                                                                                        "value": 2021.011728631699
                                                                                                                                                      },
                                                                                                                                                      "subclade_membership": {
                                                                                                                                                        "value": "20B"
                                                                                                                                                      }
                                                                                                                                                    }
                                                                                                                                                  }
                                                                                                                                                ],
                                                                                                                                                "name": "NODE_0002443",
                                                                                                                                                "node_attrs": {
                                                                                                                                                  "clade_membership": {
                                                                                                                                                    "value": "20B"
                                                                                                                                                  },
                                                                                                                                                  "div": 14,
                                                                                                                                                  "custom_location": {
                                                                                                                                                    "confidence": {
                                                                                                                                                      "Europe": 0.001328937358691315,
                                                                                                                                                      "South America": 0.9980364967987494
                                                                                                                                                    },
                                                                                                                                                    "entropy": 0.016279858011658436,
                                                                                                                                                    "value": "South America"
                                                                                                                                                  },
                                                                                                                                                  "num_date": {
                                                                                                                                                    "confidence": [
                                                                                                                                                      2020.951720748268,
                                                                                                                                                      2021.0295923453293
                                                                                                                                                    ],
                                                                                                                                                    "value": 2020.9897906914784
                                                                                                                                                  },
                                                                                                                                                  "subclade_membership": {
                                                                                                                                                    "value": "20B"
                                                                                                                                                  }
                                                                                                                                                }
                                                                                                                                              }
                                                                                                                                            ],
                                                                                                                                            "name": "NODE_0003088",
                                                                                                                                            "node_attrs": {
                                                                                                                                              "clade_membership": {
                                                                                                                                                "value": "20B"
                                                                                                                                              },
                                                                                                                                              "div": 9,
                                                                                                                                              "custom_location": {
                                                                                                                                                "confidence": {
                                                                                                                                                  "Europe": 0.0013290426400535745,
                                                                                                                                                  "South America": 0.9980363686292693
                                                                                                                                                },
                                                                                                                                                "entropy": 0.016280751570674018,
                                                                                                                                                "value": "South America"
                                                                                                                                              },
                                                                                                                                              "num_date": {
                                                                                                                                                "confidence": [
                                                                                                                                                  2020.6294712593924,
                                                                                                                                                  2020.7254098360656
                                                                                                                                                ],
                                                                                                                                                "value": 2020.7254098360656
                                                                                                                                              },
                                                                                                                                              "subclade_membership": {
                                                                                                                                                "value": "20B"
                                                                                                                                              }
                                                                                                                                            }
                                                                                                                                          }
                                                                                                                                        ],
                                                                                                                                        "name": "NODE_0003087",
                                                                                                                                        "node_attrs": {
                                                                                                                                          "clade_membership": {
                                                                                                                                            "value": "20B"
                                                                                                                                          },
                                                                                                                                          "div": 9,
                                                                                                                                          "custom_location": {
                                                                                                                                            "confidence": {
                                                                                                                                              "Europe": 0.0013195543319520287,
                                                                                                                                              "South America": 0.9980488727653525
                                                                                                                                            },
                                                                                                                                            "entropy": 0.016191908202183497,
                                                                                                                                            "value": "South America"
                                                                                                                                          },
                                                                                                                                          "num_date": {
                                                                                                                                            "confidence": [
                                                                                                                                              2020.5833729322098,
                                                                                                                                              2020.6352459016393
                                                                                                                                            ],
                                                                                                                                            "value": 2020.6352459016393
                                                                                                                                          },
                                                                                                                                          "subclade_membership": {
                                                                                                                                            "value": "20B"
                                                                                                                                          }
                                                                                                                                        }
                                                                                                                                      }
                                                                                                                                    ],
                                                                                                                                    "name": "NODE_0003085",
                                                                                                                                    "node_attrs": {
                                                                                                                                      "clade_membership": {
                                                                                                                                        "value": "20B"
                                                                                                                                      },
                                                                                                                                      "div": 9,
                                                                                                                                      "custom_location": {
                                                                                                                                        "confidence": {
                                                                                                                                          "Europe": 0.00121758024841656,
                                                                                                                                          "South America": 0.9981906031622544
                                                                                                                                        },
                                                                                                                                        "entropy": 0.015166692601960314,
                                                                                                                                        "value": "South America"
                                                                                                                                      },
                                                                                                                                      "num_date": {
                                                                                                                                        "confidence": [
                                                                                                                                          2020.5427574931036,
                                                                                                                                          2020.5915300546449
                                                                                                                                        ],
                                                                                                                                        "value": 2020.5915300546449
                                                                                                                                      },
                                                                                                                                      "subclade_membership": {
                                                                                                                                        "value": "20B"
                                                                                                                                      }
                                                                                                                                    }
                                                                                                                                  }
                                                                                                                                ],
                                                                                                                                "name": "NODE_0002442",
                                                                                                                                "node_attrs": {
                                                                                                                                  "clade_membership": {
                                                                                                                                    "value": "20B"
                                                                                                                                  },
                                                                                                                                  "div": 9,
                                                                                                                                  "custom_location": {
                                                                                                                                    "confidence": {
                                                                                                                                      "South America": 0.9998146100245007
                                                                                                                                    },
                                                                                                                                    "entropy": 0.0019098542100977956,
                                                                                                                                    "value": "South America"
                                                                                                                                  },
                                                                                                                                  "num_date": {
                                                                                                                                    "confidence": [
                                                                                                                                      2020.5016422463284,
                                                                                                                                      2020.542349726776
                                                                                                                                    ],
                                                                                                                                    "value": 2020.542349726776
                                                                                                                                  },
                                                                                                                                  "subclade_membership": {
                                                                                                                                    "value": "20B"
                                                                                                                                  }
                                                                                                                                }
                                                                                                                              }
                                                                                                                            ],
                                                                                                                            "name": "NODE_0003080",
                                                                                                                            "node_attrs": {
                                                                                                                              "clade_membership": {
                                                                                                                                "value": "20B"
                                                                                                                              },
                                                                                                                              "div": 8,
                                                                                                                              "custom_location": {
                                                                                                                                "confidence": {
                                                                                                                                  "Europe": 0.0017862112653716507,
                                                                                                                                  "South America": 0.9974997387419959
                                                                                                                                },
                                                                                                                                "entropy": 0.01991344198776432,
                                                                                                                                "value": "South America"
                                                                                                                              },
                                                                                                                              "num_date": {
                                                                                                                                "confidence": [
                                                                                                                                  2020.4132194853614,
                                                                                                                                  2020.5409809511477
                                                                                                                                ],
                                                                                                                                "value": 2020.4722826873115
                                                                                                                              },
                                                                                                                              "subclade_membership": {
                                                                                                                                "value": "20B"
                                                                                                                              }
                                                                                                                            }
                                                                                                                          }
                                                                                                                        ],
                                                                                                                        "name": "NODE_0003074",
                                                                                                                        "node_attrs": {
                                                                                                                          "clade_membership": {
                                                                                                                            "value": "20B"
                                                                                                                          },
                                                                                                                          "div": 8,
                                                                                                                          "custom_location": {
                                                                                                                            "confidence": {
                                                                                                                              "Europe": 0.0063133135681083755,
                                                                                                                              "South America": 0.9922823820436103
                                                                                                                            },
                                                                                                                            "entropy": 0.05063348669694252,
                                                                                                                            "value": "South America"
                                                                                                                          },
                                                                                                                          "num_date": {
                                                                                                                            "confidence": [
                                                                                                                              2020.3537569998973,
                                                                                                                              2020.488258293472
                                                                                                                            ],
                                                                                                                            "value": 2020.4138650722027
                                                                                                                          },
                                                                                                                          "subclade_membership": {
                                                                                                                            "value": "20B"
                                                                                                                          }
                                                                                                                        }
                                                                                                                      }
                                                                                                                    ],
                                                                                                                    "name": "NODE_0002434",
                                                                                                                    "node_attrs": {
                                                                                                                      "clade_membership": {
                                                                                                                        "value": "20B"
                                                                                                                      },
                                                                                                                      "div": 8,
                                                                                                                      "custom_location": {
                                                                                                                        "confidence": {
                                                                                                                          "Africa": 0.0015865033721496663,
                                                                                                                          "Asia": 0.00356999860971006,
                                                                                                                          "Europe": 0.050433196345826416,
                                                                                                                          "South America": 0.9432524315711536
                                                                                                                        },
                                                                                                                        "entropy": 0.24482784859393605,
                                                                                                                        "value": "South America"
                                                                                                                      },
                                                                                                                      "num_date": {
                                                                                                                        "confidence": [
                                                                                                                          2020.3223726174203,
                                                                                                                          2020.3758801762765
                                                                                                                        ],
                                                                                                                        "value": 2020.3538741860102
                                                                                                                      },
                                                                                                                      "subclade_membership": {
                                                                                                                        "value": "20B"
                                                                                                                      }
                                                                                                                    }
                                                                                                                  }
                                                                                                                ],
                                                                                                                "name": "NODE_0003070",
                                                                                                                "node_attrs": {
                                                                                                                  "clade_membership": {
                                                                                                                    "value": "20B"
                                                                                                                  },
                                                                                                                  "div": 7,
                                                                                                                  "custom_location": {
                                                                                                                    "confidence": {
                                                                                                                      "Africa": 0.01195807072983207,
                                                                                                                      "Asia": 0.017209741225777033,
                                                                                                                      "Europe": 0.5024832505395357,
                                                                                                                      "South America": 0.4659826933731646
                                                                                                                    },
                                                                                                                    "entropy": 0.840417762826497,
                                                                                                                    "value": "Europe"
                                                                                                                  },
                                                                                                                  "num_date": {
                                                                                                                    "confidence": [
                                                                                                                      2020.2785769776735,
                                                                                                                      2020.3621794961036
                                                                                                                    ],
                                                                                                                    "value": 2020.3060621032505
                                                                                                                  },
                                                                                                                  "subclade_membership": {
                                                                                                                    "value": "20B"
                                                                                                                  }
                                                                                                                }
                                                                                                              },
                                                                                                              {
                                                                                                                "branch_attrs": {
                                                                                                                  "mutations": {}
                                                                                                                },
                                                                                                                "children": [
                                                                                                                  {
                                                                                                                    "branch_attrs": {
                                                                                                                      "labels": {
                                                                                                                        "aa": "ORF1a: V561F, A599V, T2106I; ORF8: V5F; ORF9b: A82V; S: A879S"
                                                                                                                      },
                                                                                                                      "mutations": {
                                                                                                                        "ORF1a": [
                                                                                                                          "V561F",
                                                                                                                          "A599V",
                                                                                                                          "T2106I"
                                                                                                                        ],
                                                                                                                        "ORF8": [
                                                                                                                          "V5F"
                                                                                                                        ],
                                                                                                                        "ORF9b": [
                                                                                                                          "A82V"
                                                                                                                        ],
                                                                                                                        "S": [
                                                                                                                          "A879S"
                                                                                                                        ],
                                                                                                                        "nuc": [
                                                                                                                          "G1946T",
                                                                                                                          "C2061T",
                                                                                                                          "C6582T",
                                                                                                                          "C13381T",
                                                                                                                          "G24197T",
                                                                                                                          "G27390T",
                                                                                                                          "G27906T",
                                                                                                                          "C28528T"
                                                                                                                        ]
                                                                                                                      }
                                                                                                                    },
                                                                                                                    "name": "Mozambique/INS-K007887/2020",
                                                                                                                    "node_attrs": {

                                                                                                                      "author": {
                                                                                                                        "author": "Nalia Ismael et al",
                                                                                                                        "value": "Nalia Ismael et al"
                                                                                                                      },
                                                                                                                      "clade_membership": {
                                                                                                                        "value": "20B"
                                                                                                                      },
                                                                                                                      "country": {
                                                                                                                        "value": "Africa"
                                                                                                                      },
                                                                                                                      "div": 15,
                                                                                                                      "division": {
                                                                                                                        "value": "Africa"
                                                                                                                      },
                                                                                                                      "division_exposure": {
                                                                                                                        "value": "Africa"
                                                                                                                      },
                                                                                                                      "gisaid_epi_isl": {
                                                                                                                        "value": "EPI_ISL_887462"
                                                                                                                      },
                                                                                                                      "host": {
                                                                                                                        "value": "Human"
                                                                                                                      },
                                                                                                                      "custom_location": {
                                                                                                                        "confidence": {
                                                                                                                          "Africa": 1.0
                                                                                                                        },
                                                                                                                        "entropy": -1.000088900581841e-12,
                                                                                                                        "value": "Africa"
                                                                                                                      },
                                                                                                                      "num_date": {
                                                                                                                        "confidence": [
                                                                                                                          2020.8948087431695,
                                                                                                                          2020.8948087431695
                                                                                                                        ],
                                                                                                                        "value": 2020.8948087431695
                                                                                                                      },
                                                                                                                      "originating_lab": {
                                                                                                                        "value": "Instituto Nacional de Saude (INS), Mozambique"
                                                                                                                      },
                                                                                                                      "pangolin_lineage": {
                                                                                                                        "value": "B.1.1.134"
                                                                                                                      },
                                                                                                                      "recency": {
                                                                                                                        "value": "Older"
                                                                                                                      },
                                                                                                                      "region": {
                                                                                                                        "value": "Africa"
                                                                                                                      },
                                                                                                                      "region_exposure": {
                                                                                                                        "value": "Africa"
                                                                                                                      },

                                                                                                                      "subclade_membership": {
                                                                                                                        "value": "20B"
                                                                                                                      },
                                                                                                                      "submitting_lab": {
                                                                                                                        "value": "KRISP, KZN Research Innovation and Sequencing Platform"
                                                                                                                      },
                                                                                                                      "url": "https://www.gisaid.org"
                                                                                                                    }
                                                                                                                  },
                                                                                                                  {
                                                                                                                    "branch_attrs": {
                                                                                                                      "mutations": {}
                                                                                                                    },
                                                                                                                    "children": [
                                                                                                                      {
                                                                                                                        "branch_attrs": {
                                                                                                                          "mutations": {}
                                                                                                                        },
                                                                                                                        "children": [
                                                                                                                          {
                                                                                                                            "branch_attrs": {
                                                                                                                              "mutations": {}
                                                                                                                            },
                                                                                                                            "name": "Colombia/NAR-INS-103313/2020",
                                                                                                                            "node_attrs": {

                                                                                                                              "author": {
                                                                                                                                "author": "Katherine Laiton-Donato et al",
                                                                                                                                "value": "Katherine Laiton-Donato et al B"
                                                                                                                              },
                                                                                                                              "clade_membership": {
                                                                                                                                "value": "20B"
                                                                                                                              },
                                                                                                                              "country": {
                                                                                                                                "value": "Colombia"
                                                                                                                              },
                                                                                                                              "div": 7,
                                                                                                                              "division": {
                                                                                                                                "value": "Narino"
                                                                                                                              },
                                                                                                                              "division_exposure": {
                                                                                                                                "value": "Narino"
                                                                                                                              },
                                                                                                                              "gisaid_epi_isl": {
                                                                                                                                "value": "EPI_ISL_526956"
                                                                                                                              },
                                                                                                                              "host": {
                                                                                                                                "value": "Human"
                                                                                                                              },
                                                                                                                              "custom_location": {
                                                                                                                                "confidence": {
                                                                                                                                  "South America": 1.0
                                                                                                                                },
                                                                                                                                "entropy": -1.000088900581841e-12,
                                                                                                                                "value": "South America"
                                                                                                                              },
                                                                                                                              "num_date": {
                                                                                                                                "confidence": [
                                                                                                                                  2020.3237704918033,
                                                                                                                                  2020.3237704918033
                                                                                                                                ],
                                                                                                                                "value": 2020.3237704918033
                                                                                                                              },
                                                                                                                              "originating_lab": {
                                                                                                                                "value": "Instituto Nacional de Salud, Bogot\u00e1, Colombia"
                                                                                                                              },
                                                                                                                              "pangolin_lineage": {
                                                                                                                                "value": "B.1.1.29"
                                                                                                                              },
                                                                                                                              "recency": {
                                                                                                                                "value": "Older"
                                                                                                                              },
                                                                                                                              "region": {
                                                                                                                                "value": "South America"
                                                                                                                              },
                                                                                                                              "region_exposure": {
                                                                                                                                "value": "South America"
                                                                                                                              },

                                                                                                                              "subclade_membership": {
                                                                                                                                "value": "20B"
                                                                                                                              },
                                                                                                                              "submitting_lab": {
                                                                                                                                "value": "Instituto Nacional de Salud, Bogot\u00e1, Colombia"
                                                                                                                              },
                                                                                                                              "url": "https://www.gisaid.org"
                                                                                                                            }
                                                                                                                          },
                                                                                                                          {
                                                                                                                            "branch_attrs": {
                                                                                                                              "labels": {
                                                                                                                                "aa": "ORF1b: Q2425H"
                                                                                                                              },
                                                                                                                              "mutations": {
                                                                                                                                "ORF1b": [
                                                                                                                                  "Q2425H"
                                                                                                                                ],
                                                                                                                                "nuc": [
                                                                                                                                  "A20742C"
                                                                                                                                ]
                                                                                                                              }
                                                                                                                            },
                                                                                                                            "children": [
                                                                                                                              {
                                                                                                                                "branch_attrs": {
                                                                                                                                  "mutations": {
                                                                                                                                    "nuc": [
                                                                                                                                      "C16887T"
                                                                                                                                    ]
                                                                                                                                  }
                                                                                                                                },
                                                                                                                                "name": "Portugal/IGC4606/2020",
                                                                                                                                "node_attrs": {
                                                                                                                                  "author": {
                                                                                                                                    "author": "Susana Ladeiro et al",
                                                                                                                                    "value": "Susana Ladeiro et al"
                                                                                                                                  },
                                                                                                                                  "clade_membership": {
                                                                                                                                    "value": "20B"
                                                                                                                                  },
                                                                                                                                  "country": {
                                                                                                                                    "value": "Europe"
                                                                                                                                  },
                                                                                                                                  "div": 9,
                                                                                                                                  "division": {
                                                                                                                                    "value": "Europe"
                                                                                                                                  },
                                                                                                                                  "division_exposure": {
                                                                                                                                    "value": "Europe"
                                                                                                                                  },
                                                                                                                                  "gisaid_epi_isl": {
                                                                                                                                    "value": "EPI_ISL_491265"
                                                                                                                                  },
                                                                                                                                  "host": {
                                                                                                                                    "value": "Human"
                                                                                                                                  },
                                                                                                                                  "custom_location": {
                                                                                                                                    "confidence": {
                                                                                                                                      "Europe": 1.0
                                                                                                                                    },
                                                                                                                                    "entropy": -1.000088900581841e-12,
                                                                                                                                    "value": "Europe"
                                                                                                                                  },
                                                                                                                                  "num_date": {
                                                                                                                                    "confidence": [
                                                                                                                                      2020.454918032787,
                                                                                                                                      2020.454918032787
                                                                                                                                    ],
                                                                                                                                    "value": 2020.454918032787
                                                                                                                                  },
                                                                                                                                  "originating_lab": {
                                                                                                                                    "value": "Instituto Gulbenkian de Ci\u00eancia"
                                                                                                                                  },
                                                                                                                                  "pangolin_lineage": {
                                                                                                                                    "value": "B.1.1.130"
                                                                                                                                  },
                                                                                                                                  "recency": {
                                                                                                                                    "value": "Older"
                                                                                                                                  },
                                                                                                                                  "region": {
                                                                                                                                    "value": "Europe"
                                                                                                                                  },
                                                                                                                                  "region_exposure": {
                                                                                                                                    "value": "Europe"
                                                                                                                                  },
                                                                                                                                  "subclade_membership": {
                                                                                                                                    "value": "20B"
                                                                                                                                  },
                                                                                                                                  "submitting_lab": {
                                                                                                                                    "value": "Instituto Gulbenkian de Ci\u00eancia"
                                                                                                                                  },
                                                                                                                                  "url": "https://www.gisaid.org"
                                                                                                                                }
                                                                                                                              },
                                                                                                                              {
                                                                                                                                "branch_attrs": {
                                                                                                                                  "mutations": {}
                                                                                                                                },
                                                                                                                                "children": [
                                                                                                                                  {
                                                                                                                                    "branch_attrs": {
                                                                                                                                      "labels": {
                                                                                                                                        "aa": "ORF1a: V1629F, V3475F; S: K1073N"
                                                                                                                                      },
                                                                                                                                      "mutations": {
                                                                                                                                        "ORF1a": [
                                                                                                                                          "V1629F",
                                                                                                                                          "V3475F"
                                                                                                                                        ],
                                                                                                                                        "S": [
                                                                                                                                          "K1073N"
                                                                                                                                        ],
                                                                                                                                        "nuc": [
                                                                                                                                          "G5150T",
                                                                                                                                          "C9733T",
                                                                                                                                          "G10688T",
                                                                                                                                          "G17280T",
                                                                                                                                          "G24781T",
                                                                                                                                          "G25770A",
                                                                                                                                          "C26625T",
                                                                                                                                          "C26735T",
                                                                                                                                          "C27889A"
                                                                                                                                        ]
                                                                                                                                      }
                                                                                                                                    },
                                                                                                                                    "name": "Switzerland/BS-UHB-42508122/2020",
                                                                                                                                    "node_attrs": {
                                                                                                                                      "author": {
                                                                                                                                        "author": "Tim Roloff et al",
                                                                                                                                        "value": "Tim Roloff et al"
                                                                                                                                      },
                                                                                                                                      "clade_membership": {
                                                                                                                                        "value": "20B"
                                                                                                                                      },
                                                                                                                                      "country": {
                                                                                                                                        "value": "Europe"
                                                                                                                                      },
                                                                                                                                      "div": 17,
                                                                                                                                      "division": {
                                                                                                                                        "value": "Europe"
                                                                                                                                      },
                                                                                                                                      "division_exposure": {
                                                                                                                                        "value": "Europe"
                                                                                                                                      },
                                                                                                                                      "gisaid_epi_isl": {
                                                                                                                                        "value": "EPI_ISL_931284"
                                                                                                                                      },
                                                                                                                                      "host": {
                                                                                                                                        "value": "Human"
                                                                                                                                      },
                                                                                                                                      "custom_location": {
                                                                                                                                        "confidence": {
                                                                                                                                          "Europe": 1.0
                                                                                                                                        },
                                                                                                                                        "entropy": -1.000088900581841e-12,
                                                                                                                                        "value": "Europe"
                                                                                                                                      },
                                                                                                                                      "num_date": {
                                                                                                                                        "confidence": [
                                                                                                                                          2020.8237704918033,
                                                                                                                                          2020.8237704918033
                                                                                                                                        ],
                                                                                                                                        "value": 2020.8237704918033
                                                                                                                                      },
                                                                                                                                      "originating_lab": {
                                                                                                                                        "value": "University Hospital Basel, Clinical Virology"
                                                                                                                                      },
                                                                                                                                      "pangolin_lineage": {
                                                                                                                                        "value": "B.1.1.194"
                                                                                                                                      },
                                                                                                                                      "recency": {
                                                                                                                                        "value": "One month ago"
                                                                                                                                      },
                                                                                                                                      "region": {
                                                                                                                                        "value": "Europe"
                                                                                                                                      },
                                                                                                                                      "region_exposure": {
                                                                                                                                        "value": "Europe"
                                                                                                                                      },

                                                                                                                                      "subclade_membership": {
                                                                                                                                        "value": "20B"
                                                                                                                                      },
                                                                                                                                      "submitting_lab": {
                                                                                                                                        "value": "University Hospital Basel, Clinical Bacteriology"
                                                                                                                                      },
                                                                                                                                      "url": "https://www.gisaid.org"
                                                                                                                                    }
                                                                                                                                  },
                                                                                                                                  {
                                                                                                                                    "branch_attrs": {
                                                                                                                                      "mutations": {}
                                                                                                                                    },
                                                                                                                                    "children": [
                                                                                                                                      {
                                                                                                                                        "branch_attrs": {
                                                                                                                                          "labels": {
                                                                                                                                            "aa": "ORF1b: T1637I"
                                                                                                                                          },
                                                                                                                                          "mutations": {
                                                                                                                                            "ORF1b": [
                                                                                                                                              "T1637I"
                                                                                                                                            ],
                                                                                                                                            "nuc": [
                                                                                                                                              "G7675T",
                                                                                                                                              "T18042C",
                                                                                                                                              "C18377T",
                                                                                                                                              "C27600T"
                                                                                                                                            ]
                                                                                                                                          }
                                                                                                                                        },
                                                                                                                                        "name": "Portugal/PT2927/2020",
                                                                                                                                        "node_attrs": {
                                                                                                                                          "author": {
                                                                                                                                            "author": "Borges et al et al",
                                                                                                                                            "value": "Borges et al et al"
                                                                                                                                          },
                                                                                                                                          "clade_membership": {
                                                                                                                                            "value": "20B"
                                                                                                                                          },
                                                                                                                                          "country": {
                                                                                                                                            "value": "Europe"
                                                                                                                                          },
                                                                                                                                          "div": 12,
                                                                                                                                          "division": {
                                                                                                                                            "value": "Europe"
                                                                                                                                          },
                                                                                                                                          "division_exposure": {
                                                                                                                                            "value": "Europe"
                                                                                                                                          },
                                                                                                                                          "gisaid_epi_isl": {
                                                                                                                                            "value": "EPI_ISL_1023467"
                                                                                                                                          },
                                                                                                                                          "host": {
                                                                                                                                            "value": "Human"
                                                                                                                                          },
                                                                                                                                          "custom_location": {
                                                                                                                                            "confidence": {
                                                                                                                                              "Europe": 1.0
                                                                                                                                            },
                                                                                                                                            "entropy": -1.000088900581841e-12,
                                                                                                                                            "value": "Europe"
                                                                                                                                          },
                                                                                                                                          "num_date": {
                                                                                                                                            "confidence": [
                                                                                                                                              2020.99043715847,
                                                                                                                                              2020.99043715847
                                                                                                                                            ],
                                                                                                                                            "value": 2020.99043715847
                                                                                                                                          },
                                                                                                                                          "originating_lab": {
                                                                                                                                            "value": "Instituto Nacional de Saude (INSA)"
                                                                                                                                          },
                                                                                                                                          "pangolin_lineage": {
                                                                                                                                            "value": "B.1.1.29"
                                                                                                                                          },
                                                                                                                                          "recency": {
                                                                                                                                            "value": "One month ago"
                                                                                                                                          },
                                                                                                                                          "region": {
                                                                                                                                            "value": "Europe"
                                                                                                                                          },
                                                                                                                                          "region_exposure": {
                                                                                                                                            "value": "Europe"
                                                                                                                                          },
                                                                                                                                          "subclade_membership": {
                                                                                                                                            "value": "20B"
                                                                                                                                          },
                                                                                                                                          "submitting_lab": {
                                                                                                                                            "value": "Instituto Nacional de Saude (INSA)"
                                                                                                                                          },
                                                                                                                                          "url": "https://www.gisaid.org"
                                                                                                                                        }
                                                                                                                                      },
                                                                                                                                      {
                                                                                                                                        "branch_attrs": {
                                                                                                                                          "mutations": {}
                                                                                                                                        },
                                                                                                                                        "name": "Luxembourg/LNS5754655/2020",
                                                                                                                                        "node_attrs": {
                                                                                                                                          "author": {
                                                                                                                                            "author": "Anke Wienecke-Baldacchino et al",
                                                                                                                                            "value": "Anke Wienecke-Baldacchino et al"
                                                                                                                                          },
                                                                                                                                          "clade_membership": {
                                                                                                                                            "value": "20B"
                                                                                                                                          },
                                                                                                                                          "country": {
                                                                                                                                            "value": "Europe"
                                                                                                                                          },
                                                                                                                                          "div": 8,
                                                                                                                                          "division": {
                                                                                                                                            "value": "Europe"
                                                                                                                                          },
                                                                                                                                          "division_exposure": {
                                                                                                                                            "value": "Europe"
                                                                                                                                          },
                                                                                                                                          "gisaid_epi_isl": {
                                                                                                                                            "value": "EPI_ISL_744295"
                                                                                                                                          },
                                                                                                                                          "host": {
                                                                                                                                            "value": "Human"
                                                                                                                                          },
                                                                                                                                          "custom_location": {
                                                                                                                                            "confidence": {
                                                                                                                                              "Europe": 1.0
                                                                                                                                            },
                                                                                                                                            "entropy": -1.000088900581841e-12,
                                                                                                                                            "value": "Europe"
                                                                                                                                          },
                                                                                                                                          "num_date": {
                                                                                                                                            "confidence": [
                                                                                                                                              2020.4959016393443,
                                                                                                                                              2020.4959016393443
                                                                                                                                            ],
                                                                                                                                            "value": 2020.4959016393443
                                                                                                                                          },
                                                                                                                                          "originating_lab": {
                                                                                                                                            "value": "Laboratoire national de sant\u00e9, Microbiology, Virology"
                                                                                                                                          },
                                                                                                                                          "pangolin_lineage": {
                                                                                                                                            "value": "B.1.1.29"
                                                                                                                                          },
                                                                                                                                          "recency": {
                                                                                                                                            "value": "Older"
                                                                                                                                          },
                                                                                                                                          "region": {
                                                                                                                                            "value": "Europe"
                                                                                                                                          },
                                                                                                                                          "region_exposure": {
                                                                                                                                            "value": "Europe"
                                                                                                                                          },
                                                                                                                                          "subclade_membership": {
                                                                                                                                            "value": "20B"
                                                                                                                                          },
                                                                                                                                          "submitting_lab": {
                                                                                                                                            "value": "Laboratoire national de sant\u00e9, Microbiology, Epidemiology and Microbial Genomics"
                                                                                                                                          },
                                                                                                                                          "url": "https://www.gisaid.org"
                                                                                                                                        }
                                                                                                                                      }
                                                                                                                                    ],
                                                                                                                                    "name": "NODE_0003112",
                                                                                                                                    "node_attrs": {
                                                                                                                                      "clade_membership": {
                                                                                                                                        "value": "20B"
                                                                                                                                      },
                                                                                                                                      "div": 8,
                                                                                                                                      "custom_location": {
                                                                                                                                        "confidence": {
                                                                                                                                          "Asia": 0.0035144858961918186,
                                                                                                                                          "Europe": 0.9923603446487406,
                                                                                                                                          "South America": 0.002781320750549827
                                                                                                                                        },
                                                                                                                                        "entropy": 0.05378781166615519,
                                                                                                                                        "value": "Europe"
                                                                                                                                      },
                                                                                                                                      "num_date": {
                                                                                                                                        "confidence": [
                                                                                                                                          2020.4518722558648,
                                                                                                                                          2020.4959016393443
                                                                                                                                        ],
                                                                                                                                        "value": 2020.4959016393443
                                                                                                                                      },
                                                                                                                                      "subclade_membership": {
                                                                                                                                        "value": "20B"
                                                                                                                                      }
                                                                                                                                    }
                                                                                                                                  }
                                                                                                                                ],
                                                                                                                                "name": "NODE_0003111",
                                                                                                                                "node_attrs": {
                                                                                                                                  "clade_membership": {
                                                                                                                                    "value": "20B"
                                                                                                                                  },
                                                                                                                                  "div": 8,
                                                                                                                                  "custom_location": {
                                                                                                                                    "confidence": {
                                                                                                                                      "Africa": 0.001438326316270649,
                                                                                                                                      "Asia": 0.005506231701459248,
                                                                                                                                      "Europe": 0.9831000986441297,
                                                                                                                                      "South America": 0.00934875609736445
                                                                                                                                    },
                                                                                                                                    "entropy": 0.10331781612316607,
                                                                                                                                    "value": "Europe"
                                                                                                                                  },
                                                                                                                                  "num_date": {
                                                                                                                                    "confidence": [
                                                                                                                                      2020.3660547696911,
                                                                                                                                      2020.4935018625702
                                                                                                                                    ],
                                                                                                                                    "value": 2020.450235101715
                                                                                                                                  },
                                                                                                                                  "subclade_membership": {
                                                                                                                                    "value": "20B"
                                                                                                                                  }
                                                                                                                                }
                                                                                                                              }
                                                                                                                            ],
                                                                                                                            "name": "NODE_0002875",
                                                                                                                            "node_attrs": {
                                                                                                                              "clade_membership": {
                                                                                                                                "value": "20B"
                                                                                                                              },
                                                                                                                              "div": 8,
                                                                                                                              "custom_location": {
                                                                                                                                "confidence": {
                                                                                                                                  "Africa": 0.0040261843601131,
                                                                                                                                  "Asia": 0.0120882228136741,
                                                                                                                                  "Europe": 0.9264675915665583,
                                                                                                                                  "South America": 0.056076359997302275
                                                                                                                                },
                                                                                                                                "entropy": 0.3175971967449246,
                                                                                                                                "value": "Europe"
                                                                                                                              },
                                                                                                                              "num_date": {
                                                                                                                                "confidence": [
                                                                                                                                  2020.3636782003325,
                                                                                                                                  2020.454918032787
                                                                                                                                ],
                                                                                                                                "value": 2020.416445883192
                                                                                                                              },
                                                                                                                              "subclade_membership": {
                                                                                                                                "value": "20B"
                                                                                                                              }
                                                                                                                            }
                                                                                                                          }
                                                                                                                        ],
                                                                                                                        "name": "NODE_0003109",
                                                                                                                        "node_attrs": {
                                                                                                                          "clade_membership": {
                                                                                                                            "value": "20B"
                                                                                                                          },
                                                                                                                          "div": 7,
                                                                                                                          "custom_location": {
                                                                                                                            "confidence": {
                                                                                                                              "Africa": 0.018672702283253316,
                                                                                                                              "Asia": 0.033985714943832894,
                                                                                                                              "Europe": 0.5408625839709005,
                                                                                                                              "South America": 0.40406530347159136
                                                                                                                            },
                                                                                                                            "entropy": 0.9041038421655982,
                                                                                                                            "value": "Europe"
                                                                                                                          },
                                                                                                                          "num_date": {
                                                                                                                            "confidence": [
                                                                                                                              2020.3075577147895,
                                                                                                                              2020.3237704918033
                                                                                                                            ],
                                                                                                                            "value": 2020.3237704918033
                                                                                                                          },
                                                                                                                          "subclade_membership": {
                                                                                                                            "value": "20B"
                                                                                                                          }
                                                                                                                        }
                                                                                                                      },
                                                                                                                      {
                                                                                                                        "branch_attrs": {
                                                                                                                          "mutations": {}
                                                                                                                        },
                                                                                                                        "children": [
                                                                                                                          {
                                                                                                                            "branch_attrs": {
                                                                                                                              "labels": {
                                                                                                                                "aa": "ORF8: I121L"
                                                                                                                              },
                                                                                                                              "mutations": {
                                                                                                                                "ORF8": [
                                                                                                                                  "I121L"
                                                                                                                                ],
                                                                                                                                "nuc": [
                                                                                                                                  "C28253T",
                                                                                                                                  "A28254C"
                                                                                                                                ]
                                                                                                                              }
                                                                                                                            },
                                                                                                                            "children": [
                                                                                                                              {
                                                                                                                                "branch_attrs": {
                                                                                                                                  "labels": {
                                                                                                                                    "aa": "ORF1a: R542H, K798N, S944L, L3208V; ORF1b: L314F"
                                                                                                                                  },
                                                                                                                                  "mutations": {
                                                                                                                                    "ORF1a": [
                                                                                                                                      "R542H",
                                                                                                                                      "K798N",
                                                                                                                                      "S944L",
                                                                                                                                      "L3208V"
                                                                                                                                    ],
                                                                                                                                    "ORF1b": [
                                                                                                                                      "L314F"
                                                                                                                                    ],
                                                                                                                                    "nuc": [
                                                                                                                                      "G1890A",
                                                                                                                                      "G2659T",
                                                                                                                                      "C3096T",
                                                                                                                                      "T9887G",
                                                                                                                                      "C14407T",
                                                                                                                                      "T17247C",
                                                                                                                                      "T28196C",
                                                                                                                                      "A28591G"
                                                                                                                                    ]
                                                                                                                                  }
                                                                                                                                },
                                                                                                                                "name": "Australia/VIC18015/2020",
                                                                                                                                "node_attrs": {

                                                                                                                                  "author": {
                                                                                                                                    "author": "Seemann T. et al",
                                                                                                                                    "value": "Seemann T. et al"
                                                                                                                                  },
                                                                                                                                  "clade_membership": {
                                                                                                                                    "value": "20B"
                                                                                                                                  },
                                                                                                                                  "country": {
                                                                                                                                    "value": "Oceania"
                                                                                                                                  },
                                                                                                                                  "div": 17,
                                                                                                                                  "division": {
                                                                                                                                    "value": "Oceania"
                                                                                                                                  },
                                                                                                                                  "division_exposure": {
                                                                                                                                    "value": "Oceania"
                                                                                                                                  },
                                                                                                                                  "gisaid_epi_isl": {
                                                                                                                                    "value": "EPI_ISL_779627"
                                                                                                                                  },
                                                                                                                                  "host": {
                                                                                                                                    "value": "Human"
                                                                                                                                  },
                                                                                                                                  "custom_location": {
                                                                                                                                    "confidence": {
                                                                                                                                      "Oceania": 1.0
                                                                                                                                    },
                                                                                                                                    "entropy": -1.000088900581841e-12,
                                                                                                                                    "value": "Oceania"
                                                                                                                                  },
                                                                                                                                  "num_date": {
                                                                                                                                    "confidence": [
                                                                                                                                      2020.9631147540983,
                                                                                                                                      2020.9631147540983
                                                                                                                                    ],
                                                                                                                                    "value": 2020.9631147540983
                                                                                                                                  },
                                                                                                                                  "originating_lab": {
                                                                                                                                    "value": "Microbiological Diagnostic Unit - Public Health Laboratory (MDU-PHL)"
                                                                                                                                  },
                                                                                                                                  "pangolin_lineage": {
                                                                                                                                    "value": "B.1.1.136"
                                                                                                                                  },
                                                                                                                                  "recency": {
                                                                                                                                    "value": "Older"
                                                                                                                                  },
                                                                                                                                  "region": {
                                                                                                                                    "value": "Oceania"
                                                                                                                                  },
                                                                                                                                  "region_exposure": {
                                                                                                                                    "value": "Oceania"
                                                                                                                                  },

                                                                                                                                  "subclade_membership": {
                                                                                                                                    "value": "20B"
                                                                                                                                  },
                                                                                                                                  "submitting_lab": {
                                                                                                                                    "value": "MDU-PHL"
                                                                                                                                  },
                                                                                                                                  "url": "https://www.gisaid.org"
                                                                                                                                }
                                                                                                                              },
                                                                                                                              {
                                                                                                                                "branch_attrs": {
                                                                                                                                  "labels": {
                                                                                                                                    "aa": "ORF8: F120V"
                                                                                                                                  },
                                                                                                                                  "mutations": {
                                                                                                                                    "ORF8": [
                                                                                                                                      "F120V"
                                                                                                                                    ],
                                                                                                                                    "nuc": [
                                                                                                                                      "T28251G"
                                                                                                                                    ]
                                                                                                                                  }
                                                                                                                                },
                                                                                                                                "children": [
                                                                                                                                  {
                                                                                                                                    "branch_attrs": {
                                                                                                                                      "labels": {
                                                                                                                                        "aa": "ORF1a: V1431I; ORF1b: K82R; ORF8: P56L; S: I670V"
                                                                                                                                      },
                                                                                                                                      "mutations": {
                                                                                                                                        "ORF1a": [
                                                                                                                                          "V1431I"
                                                                                                                                        ],
                                                                                                                                        "ORF1b": [
                                                                                                                                          "K82R"
                                                                                                                                        ],
                                                                                                                                        "ORF8": [
                                                                                                                                          "P56L"
                                                                                                                                        ],
                                                                                                                                        "S": [
                                                                                                                                          "I670V"
                                                                                                                                        ],
                                                                                                                                        "nuc": [
                                                                                                                                          "G4556A",
                                                                                                                                          "C5497T",
                                                                                                                                          "C6040T",
                                                                                                                                          "A13712G",
                                                                                                                                          "A23570G",
                                                                                                                                          "T25473C",
                                                                                                                                          "C25587T",
                                                                                                                                          "C28060T"
                                                                                                                                        ]
                                                                                                                                      }
                                                                                                                                    },
                                                                                                                                    "name": "France/un-21012040245/2021",
                                                                                                                                    "node_attrs": {

                                                                                                                                      "author": {
                                                                                                                                        "author": "Christophe Rodriguez et al",
                                                                                                                                        "value": "Christophe Rodriguez et al"
                                                                                                                                      },
                                                                                                                                      "clade_membership": {
                                                                                                                                        "value": "20B"
                                                                                                                                      },
                                                                                                                                      "country": {
                                                                                                                                        "value": "Europe"
                                                                                                                                      },
                                                                                                                                      "div": 18,
                                                                                                                                      "division": {
                                                                                                                                        "value": "Europe"
                                                                                                                                      },
                                                                                                                                      "division_exposure": {
                                                                                                                                        "value": "Europe"
                                                                                                                                      },
                                                                                                                                      "gisaid_epi_isl": {
                                                                                                                                        "value": "EPI_ISL_912691"
                                                                                                                                      },
                                                                                                                                      "host": {
                                                                                                                                        "value": "Human"
                                                                                                                                      },
                                                                                                                                      "custom_location": {
                                                                                                                                        "confidence": {
                                                                                                                                          "Europe": 1.0
                                                                                                                                        },
                                                                                                                                        "entropy": -1.000088900581841e-12,
                                                                                                                                        "value": "Europe"
                                                                                                                                      },
                                                                                                                                      "num_date": {
                                                                                                                                        "confidence": [
                                                                                                                                          2021.004109589041,
                                                                                                                                          2021.004109589041
                                                                                                                                        ],
                                                                                                                                        "value": 2021.004109589041
                                                                                                                                      },
                                                                                                                                      "originating_lab": {
                                                                                                                                        "value": "H\u00f4pital Henri Mondor"
                                                                                                                                      },
                                                                                                                                      "pangolin_lineage": {
                                                                                                                                        "value": "B.1"
                                                                                                                                      },
                                                                                                                                      "recency": {
                                                                                                                                        "value": "Older"
                                                                                                                                      },
                                                                                                                                      "region": {
                                                                                                                                        "value": "Europe"
                                                                                                                                      },
                                                                                                                                      "region_exposure": {
                                                                                                                                        "value": "Europe"
                                                                                                                                      },

                                                                                                                                      "subclade_membership": {
                                                                                                                                        "value": "20B"
                                                                                                                                      },
                                                                                                                                      "submitting_lab": {
                                                                                                                                        "value": "Department of Virology, Henri Mondor University Hospital, Assistance Publique H\u00f4pitaux de Paris, Universit\u00e9 Paris-Est Cr\u00e9teil, INSERM U955"
                                                                                                                                      },
                                                                                                                                      "url": "https://www.gisaid.org"
                                                                                                                                    }
                                                                                                                                  },
                                                                                                                                  {
                                                                                                                                    "branch_attrs": {
                                                                                                                                      "labels": {
                                                                                                                                        "aa": "N: G238C; ORF1a: A138T, A1049V, T2021I, T2093I; ORF3a: S195F, D238Y; ORF6: Y49H; S: N439K"
                                                                                                                                      },
                                                                                                                                      "mutations": {
                                                                                                                                        "N": [
                                                                                                                                          "G238C"
                                                                                                                                        ],
                                                                                                                                        "ORF1a": [
                                                                                                                                          "A138T",
                                                                                                                                          "A1049V",
                                                                                                                                          "T2021I",
                                                                                                                                          "T2093I"
                                                                                                                                        ],
                                                                                                                                        "ORF3a": [
                                                                                                                                          "S195F",
                                                                                                                                          "D238Y"
                                                                                                                                        ],
                                                                                                                                        "ORF6": [
                                                                                                                                          "Y49H"
                                                                                                                                        ],
                                                                                                                                        "S": [
                                                                                                                                          "N439K"
                                                                                                                                        ],
                                                                                                                                        "nuc": [
                                                                                                                                          "G677A",
                                                                                                                                          "C3411T",
                                                                                                                                          "C6327T",
                                                                                                                                          "C6543T",
                                                                                                                                          "T11218C",
                                                                                                                                          "C22879G",
                                                                                                                                          "C23929T",
                                                                                                                                          "G24928T",
                                                                                                                                          "C25976T",
                                                                                                                                          "G26104T",
                                                                                                                                          "T27346C",
                                                                                                                                          "C27889T",
                                                                                                                                          "G28985T"
                                                                                                                                        ]
                                                                                                                                      }
                                                                                                                                    },
                                                                                                                                    "name": "Ghana/NMIMR-NTRA-15010/2020",
                                                                                                                                    "node_attrs": {
                                                                                                                                      "author": {
                                                                                                                                        "author": "Adu et al",
                                                                                                                                        "value": "Adu et al"
                                                                                                                                      },
                                                                                                                                      "clade_membership": {
                                                                                                                                        "value": "20B"
                                                                                                                                      },
                                                                                                                                      "country": {
                                                                                                                                        "value": "Africa"
                                                                                                                                      },
                                                                                                                                      "div": 23,
                                                                                                                                      "division": {
                                                                                                                                        "value": "Africa"
                                                                                                                                      },
                                                                                                                                      "division_exposure": {
                                                                                                                                        "value": "Africa"
                                                                                                                                      },
                                                                                                                                      "genbank_accession": {
                                                                                                                                        "value": "MW598427.1"
                                                                                                                                      },
                                                                                                                                      "gisaid_epi_isl": {
                                                                                                                                        "value": "EPI_ISL_1018093"
                                                                                                                                      },
                                                                                                                                      "host": {
                                                                                                                                        "value": "Human"
                                                                                                                                      },
                                                                                                                                      "custom_location": {
                                                                                                                                        "confidence": {
                                                                                                                                          "Africa": 0.9999999999999999
                                                                                                                                        },
                                                                                                                                        "entropy": -9.99866855976916e-13,
                                                                                                                                        "value": "Africa"
                                                                                                                                      },
                                                                                                                                      "num_date": {
                                                                                                                                        "confidence": [
                                                                                                                                          2020.9795081967213,
                                                                                                                                          2020.9795081967213
                                                                                                                                        ],
                                                                                                                                        "value": 2020.9795081967213
                                                                                                                                      },
                                                                                                                                      "originating_lab": {
                                                                                                                                        "value": "Immunology, Noguchi Memorial Institute for Medical Research"
                                                                                                                                      },
                                                                                                                                      "pangolin_lineage": {
                                                                                                                                        "value": "B.1.1.29"
                                                                                                                                      },
                                                                                                                                      "recency": {
                                                                                                                                        "value": "One month ago"
                                                                                                                                      },
                                                                                                                                      "region": {
                                                                                                                                        "value": "Africa"
                                                                                                                                      },
                                                                                                                                      "region_exposure": {
                                                                                                                                        "value": "Africa"
                                                                                                                                      },
                                                                                                                                      "subclade_membership": {
                                                                                                                                        "value": "20B"
                                                                                                                                      },
                                                                                                                                      "submitting_lab": {
                                                                                                                                        "value": "Immunology, Noguchi Memorial Institute for Medical Research"
                                                                                                                                      },
                                                                                                                                      "url": "https://www.gisaid.org"
                                                                                                                                    }
                                                                                                                                  }
                                                                                                                                ],
                                                                                                                                "name": "NODE_0002706",
                                                                                                                                "node_attrs": {
                                                                                                                                  "clade_membership": {
                                                                                                                                    "value": "20B"
                                                                                                                                  },
                                                                                                                                  "div": 10,
                                                                                                                                  "custom_location": {
                                                                                                                                    "confidence": {
                                                                                                                                      "Africa": 0.18053087722436528,
                                                                                                                                      "Asia": 0.044014439300510445,
                                                                                                                                      "Europe": 0.7336104784521819,
                                                                                                                                      "South America": 0.0363707541018127
                                                                                                                                    },
                                                                                                                                    "entropy": 0.8264564396898763,
                                                                                                                                    "value": "Europe"
                                                                                                                                  },
                                                                                                                                  "num_date": {
                                                                                                                                    "confidence": [
                                                                                                                                      2020.3623849945413,
                                                                                                                                      2020.6867002101035
                                                                                                                                    ],
                                                                                                                                    "value": 2020.590896875568
                                                                                                                                  },
                                                                                                                                  "subclade_membership": {
                                                                                                                                    "value": "20B"
                                                                                                                                  }
                                                                                                                                }
                                                                                                                              }
                                                                                                                            ],
                                                                                                                            "name": "NODE_0002705",
                                                                                                                            "node_attrs": {
                                                                                                                              "clade_membership": {
                                                                                                                                "value": "20B"
                                                                                                                              },
                                                                                                                              "div": 9,
                                                                                                                              "custom_location": {
                                                                                                                                "confidence": {
                                                                                                                                  "Africa": 0.06474147751556061,
                                                                                                                                  "Asia": 0.12151335778388607,
                                                                                                                                  "Europe": 0.6574477325081359,
                                                                                                                                  "South America": 0.09242356297587832
                                                                                                                                },
                                                                                                                                "entropy": 1.1159480386552305,
                                                                                                                                "value": "Europe"
                                                                                                                              },
                                                                                                                              "num_date": {
                                                                                                                                "confidence": [
                                                                                                                                  2020.3334824554363,
                                                                                                                                  2020.6583286059802
                                                                                                                                ],
                                                                                                                                "value": 2020.4808753333953
                                                                                                                              },
                                                                                                                              "subclade_membership": {
                                                                                                                                "value": "20B"
                                                                                                                              }
                                                                                                                            }
                                                                                                                          },
                                                                                                                          {
                                                                                                                            "branch_attrs": {
                                                                                                                              "mutations": {}
                                                                                                                            },
                                                                                                                            "children": [
                                                                                                                              {
                                                                                                                                "branch_attrs": {
                                                                                                                                  "labels": {
                                                                                                                                    "aa": "ORF1a: T4175I"
                                                                                                                                  },
                                                                                                                                  "mutations": {
                                                                                                                                    "ORF1a": [
                                                                                                                                      "T4175I"
                                                                                                                                    ],
                                                                                                                                    "nuc": [
                                                                                                                                      "C2197T",
                                                                                                                                      "C12789T",
                                                                                                                                      "G14118T"
                                                                                                                                    ]
                                                                                                                                  }
                                                                                                                                },
                                                                                                                                "children": [
                                                                                                                                  {
                                                                                                                                    "branch_attrs": {
                                                                                                                                      "mutations": {}
                                                                                                                                    },
                                                                                                                                    "name": "Zhejiang/SX0715/2020",
                                                                                                                                    "node_attrs": {

                                                                                                                                      "author": {
                                                                                                                                        "author": "Yin Chen et al",
                                                                                                                                        "value": "Yin Chen et al"
                                                                                                                                      },
                                                                                                                                      "clade_membership": {
                                                                                                                                        "value": "20B"
                                                                                                                                      },
                                                                                                                                      "country": {
                                                                                                                                        "value": "Asia"
                                                                                                                                      },
                                                                                                                                      "div": 10,
                                                                                                                                      "division": {
                                                                                                                                        "value": "Asia"
                                                                                                                                      },
                                                                                                                                      "division_exposure": {
                                                                                                                                        "value": "Asia"
                                                                                                                                      },
                                                                                                                                      "gisaid_epi_isl": {
                                                                                                                                        "value": "EPI_ISL_497950"
                                                                                                                                      },
                                                                                                                                      "host": {
                                                                                                                                        "value": "Human"
                                                                                                                                      },
                                                                                                                                      "custom_location": {
                                                                                                                                        "confidence": {
                                                                                                                                          "Asia": 1.0
                                                                                                                                        },
                                                                                                                                        "entropy": -1.000088900581841e-12,
                                                                                                                                        "value": "Asia"
                                                                                                                                      },
                                                                                                                                      "num_date": {
                                                                                                                                        "confidence": [
                                                                                                                                          2020.5368852459017,
                                                                                                                                          2020.5368852459017
                                                                                                                                        ],
                                                                                                                                        "value": 2020.5368852459017
                                                                                                                                      },
                                                                                                                                      "originating_lab": {
                                                                                                                                        "value": "Shaoxing CDC"
                                                                                                                                      },
                                                                                                                                      "pangolin_lineage": {
                                                                                                                                        "value": "B.1.1.29"
                                                                                                                                      },
                                                                                                                                      "recency": {
                                                                                                                                        "value": "Older"
                                                                                                                                      },
                                                                                                                                      "region": {
                                                                                                                                        "value": "Asia"
                                                                                                                                      },
                                                                                                                                      "region_exposure": {
                                                                                                                                        "value": "Asia"
                                                                                                                                      },

                                                                                                                                      "subclade_membership": {
                                                                                                                                        "value": "20B"
                                                                                                                                      },
                                                                                                                                      "submitting_lab": {
                                                                                                                                        "value": "Zhejiang Provincial Center for Disease Control and Prevention"
                                                                                                                                      },
                                                                                                                                      "url": "https://www.gisaid.org"
                                                                                                                                    }
                                                                                                                                  },
                                                                                                                                  {
                                                                                                                                    "branch_attrs": {
                                                                                                                                      "mutations": {
                                                                                                                                        "nuc": [
                                                                                                                                          "A29694C"
                                                                                                                                        ]
                                                                                                                                      }
                                                                                                                                    },
                                                                                                                                    "name": "Urumqi/IVDC-01-01/2020",
                                                                                                                                    "node_attrs": {

                                                                                                                                      "author": {
                                                                                                                                        "author": "Xiang Zhao et al",
                                                                                                                                        "value": "Xiang Zhao et al"
                                                                                                                                      },
                                                                                                                                      "clade_membership": {
                                                                                                                                        "value": "20B"
                                                                                                                                      },
                                                                                                                                      "country": {
                                                                                                                                        "value": "Asia"
                                                                                                                                      },
                                                                                                                                      "div": 11,
                                                                                                                                      "division": {
                                                                                                                                        "value": "Asia"
                                                                                                                                      },
                                                                                                                                      "division_exposure": {
                                                                                                                                        "value": "Asia"
                                                                                                                                      },
                                                                                                                                      "gisaid_epi_isl": {
                                                                                                                                        "value": "EPI_ISL_850951"
                                                                                                                                      },
                                                                                                                                      "host": {
                                                                                                                                        "value": "Human"
                                                                                                                                      },
                                                                                                                                      "custom_location": {
                                                                                                                                        "confidence": {
                                                                                                                                          "Asia": 1.0
                                                                                                                                        },
                                                                                                                                        "entropy": -1.000088900581841e-12,
                                                                                                                                        "value": "Asia"
                                                                                                                                      },
                                                                                                                                      "num_date": {
                                                                                                                                        "confidence": [
                                                                                                                                          2020.5396174863388,
                                                                                                                                          2020.5396174863388
                                                                                                                                        ],
                                                                                                                                        "value": 2020.5396174863388
                                                                                                                                      },
                                                                                                                                      "originating_lab": {
                                                                                                                                        "value": "National Institute for Viral Disease Control and Prevention, China CDC"
                                                                                                                                      },
                                                                                                                                      "pangolin_lineage": {
                                                                                                                                        "value": "B.1.1.29"
                                                                                                                                      },
                                                                                                                                      "recency": {
                                                                                                                                        "value": "Older"
                                                                                                                                      },
                                                                                                                                      "region": {
                                                                                                                                        "value": "Asia"
                                                                                                                                      },
                                                                                                                                      "region_exposure": {
                                                                                                                                        "value": "Asia"
                                                                                                                                      },

                                                                                                                                      "subclade_membership": {
                                                                                                                                        "value": "20B"
                                                                                                                                      },
                                                                                                                                      "submitting_lab": {
                                                                                                                                        "value": "National Institute for Viral Disease Control and Prevention, China CDC"
                                                                                                                                      },
                                                                                                                                      "url": "https://www.gisaid.org"
                                                                                                                                    }
                                                                                                                                  }
                                                                                                                                ],
                                                                                                                                "name": "NODE_0002940",
                                                                                                                                "node_attrs": {
                                                                                                                                  "clade_membership": {
                                                                                                                                    "value": "20B"
                                                                                                                                  },
                                                                                                                                  "div": 10,
                                                                                                                                  "custom_location": {
                                                                                                                                    "confidence": {
                                                                                                                                      "Africa": 0.0013852057124395982,
                                                                                                                                      "Asia": 0.954376164084813,
                                                                                                                                      "Europe": 0.03230531306402398,
                                                                                                                                      "South America": 0.011761893546504417
                                                                                                                                    },
                                                                                                                                    "entropy": 0.21849078780407666,
                                                                                                                                    "value": "Asia"
                                                                                                                                  },
                                                                                                                                  "num_date": {
                                                                                                                                    "confidence": [
                                                                                                                                      2020.4550429985004,
                                                                                                                                      2020.5368852459017
                                                                                                                                    ],
                                                                                                                                    "value": 2020.514707087488
                                                                                                                                  },
                                                                                                                                  "subclade_membership": {
                                                                                                                                    "value": "20B"
                                                                                                                                  }
                                                                                                                                }
                                                                                                                              },
                                                                                                                              {
                                                                                                                                "branch_attrs": {
                                                                                                                                  "mutations": {}
                                                                                                                                },
                                                                                                                                "children": [
                                                                                                                                  {
                                                                                                                                    "branch_attrs": {
                                                                                                                                      "mutations": {}
                                                                                                                                    },
                                                                                                                                    "children": [
                                                                                                                                      {
                                                                                                                                        "branch_attrs": {
                                                                                                                                          "labels": {
                                                                                                                                            "aa": "N: D144Y; ORF1a: G82X, H83-, V84-, M85X; ORF7a: E22D"
                                                                                                                                          },
                                                                                                                                          "mutations": {
                                                                                                                                            "N": [
                                                                                                                                              "D144Y"
                                                                                                                                            ],
                                                                                                                                            "ORF1a": [
                                                                                                                                              "G82X",
                                                                                                                                              "H83-",
                                                                                                                                              "V84-",
                                                                                                                                              "M85X"
                                                                                                                                            ],
                                                                                                                                            "ORF7a": [
                                                                                                                                              "E22D"
                                                                                                                                            ],
                                                                                                                                            "nuc": [
                                                                                                                                              "G510-",
                                                                                                                                              "T511-",
                                                                                                                                              "C512-",
                                                                                                                                              "A513-",
                                                                                                                                              "T514-",
                                                                                                                                              "G515-",
                                                                                                                                              "T516-",
                                                                                                                                              "T517-",
                                                                                                                                              "A518-",
                                                                                                                                              "C11620T",
                                                                                                                                              "G27459T",
                                                                                                                                              "T27785C",
                                                                                                                                              "G28703T"
                                                                                                                                            ]
                                                                                                                                          }
                                                                                                                                        },
                                                                                                                                        "children": [
                                                                                                                                          {
                                                                                                                                            "branch_attrs": {
                                                                                                                                              "mutations": {}
                                                                                                                                            },
                                                                                                                                            "name": "BurkinaFaso/2-041-1649/2020",
                                                                                                                                            "node_attrs": {

                                                                                                                                              "author": {
                                                                                                                                                "author": "Abdoul-Salam Ouedraogo et al",
                                                                                                                                                "value": "Abdoul-Salam Ouedraogo et al"
                                                                                                                                              },
                                                                                                                                              "clade_membership": {
                                                                                                                                                "value": "20B"
                                                                                                                                              },
                                                                                                                                              "country": {
                                                                                                                                                "value": "Africa"
                                                                                                                                              },
                                                                                                                                              "div": 11,
                                                                                                                                              "division": {
                                                                                                                                                "value": "Africa"
                                                                                                                                              },
                                                                                                                                              "division_exposure": {
                                                                                                                                                "value": "Africa"
                                                                                                                                              },
                                                                                                                                              "gisaid_epi_isl": {
                                                                                                                                                "value": "EPI_ISL_660492"
                                                                                                                                              },
                                                                                                                                              "host": {
                                                                                                                                                "value": "Human"
                                                                                                                                              },
                                                                                                                                              "custom_location": {
                                                                                                                                                "confidence": {
                                                                                                                                                  "Africa": 1.0
                                                                                                                                                },
                                                                                                                                                "entropy": -1.000088900581841e-12,
                                                                                                                                                "value": "Africa"
                                                                                                                                              },
                                                                                                                                              "num_date": {
                                                                                                                                                "confidence": [
                                                                                                                                                  2020.6161202185792,
                                                                                                                                                  2020.6161202185792
                                                                                                                                                ],
                                                                                                                                                "value": 2020.6161202185792
                                                                                                                                              },
                                                                                                                                              "originating_lab": {
                                                                                                                                                "value": "Laboratoire de Microbiologie CHU Souro Sanou"
                                                                                                                                              },
                                                                                                                                              "pangolin_lineage": {
                                                                                                                                                "value": "B.1.1.190"
                                                                                                                                              },
                                                                                                                                              "recency": {
                                                                                                                                                "value": "Older"
                                                                                                                                              },
                                                                                                                                              "region": {
                                                                                                                                                "value": "Africa"
                                                                                                                                              },
                                                                                                                                              "region_exposure": {
                                                                                                                                                "value": "Africa"
                                                                                                                                              },

                                                                                                                                              "subclade_membership": {
                                                                                                                                                "value": "20B"
                                                                                                                                              },
                                                                                                                                              "submitting_lab": {
                                                                                                                                                "value": "Centre Muraz"
                                                                                                                                              },
                                                                                                                                              "url": "https://www.gisaid.org"
                                                                                                                                            }
                                                                                                                                          },
                                                                                                                                          {
                                                                                                                                            "branch_attrs": {
                                                                                                                                              "mutations": {}
                                                                                                                                            },
                                                                                                                                            "name": "BurkinaFaso/2-042-1650/2020",
                                                                                                                                            "node_attrs": {

                                                                                                                                              "author": {
                                                                                                                                                "author": "Abdoul-Salam Ouedraogo et al",
                                                                                                                                                "value": "Abdoul-Salam Ouedraogo et al"
                                                                                                                                              },
                                                                                                                                              "clade_membership": {
                                                                                                                                                "value": "20B"
                                                                                                                                              },
                                                                                                                                              "country": {
                                                                                                                                                "value": "Africa"
                                                                                                                                              },
                                                                                                                                              "div": 11,
                                                                                                                                              "division": {
                                                                                                                                                "value": "Africa"
                                                                                                                                              },
                                                                                                                                              "division_exposure": {
                                                                                                                                                "value": "Africa"
                                                                                                                                              },
                                                                                                                                              "gisaid_epi_isl": {
                                                                                                                                                "value": "EPI_ISL_660493"
                                                                                                                                              },
                                                                                                                                              "host": {
                                                                                                                                                "value": "Human"
                                                                                                                                              },
                                                                                                                                              "custom_location": {
                                                                                                                                                "confidence": {
                                                                                                                                                  "Africa": 1.0
                                                                                                                                                },
                                                                                                                                                "entropy": -1.000088900581841e-12,
                                                                                                                                                "value": "Africa"
                                                                                                                                              },
                                                                                                                                              "num_date": {
                                                                                                                                                "confidence": [
                                                                                                                                                  2020.6161202185792,
                                                                                                                                                  2020.6161202185792
                                                                                                                                                ],
                                                                                                                                                "value": 2020.6161202185792
                                                                                                                                              },
                                                                                                                                              "originating_lab": {
                                                                                                                                                "value": "Laboratoire de Microbiologie CHU Souro Sanou"
                                                                                                                                              },
                                                                                                                                              "pangolin_lineage": {
                                                                                                                                                "value": "B.1.1.190"
                                                                                                                                              },
                                                                                                                                              "recency": {
                                                                                                                                                "value": "Older"
                                                                                                                                              },
                                                                                                                                              "region": {
                                                                                                                                                "value": "Africa"
                                                                                                                                              },
                                                                                                                                              "region_exposure": {
                                                                                                                                                "value": "Africa"
                                                                                                                                              },

                                                                                                                                              "subclade_membership": {
                                                                                                                                                "value": "20B"
                                                                                                                                              },
                                                                                                                                              "submitting_lab": {
                                                                                                                                                "value": "Centre Muraz"
                                                                                                                                              },
                                                                                                                                              "url": "https://www.gisaid.org"
                                                                                                                                            }
                                                                                                                                          }
                                                                                                                                        ],
                                                                                                                                        "name": "NODE_0002642",
                                                                                                                                        "node_attrs": {
                                                                                                                                          "clade_membership": {
                                                                                                                                            "value": "20B"
                                                                                                                                          },
                                                                                                                                          "div": 11,
                                                                                                                                          "custom_location": {
                                                                                                                                            "confidence": {
                                                                                                                                              "Africa": 0.9519245583678053,
                                                                                                                                              "Asia": 0.012004183270135442,
                                                                                                                                              "Europe": 0.023607107245776353,
                                                                                                                                              "South America": 0.012303264325534203
                                                                                                                                            },
                                                                                                                                            "entropy": 0.24406070741931668,
                                                                                                                                            "value": "Africa"
                                                                                                                                          },
                                                                                                                                          "num_date": {
                                                                                                                                            "confidence": [
                                                                                                                                              2020.5691947297325,
                                                                                                                                              2020.6161202185792
                                                                                                                                            ],
                                                                                                                                            "value": 2020.6161202185792
                                                                                                                                          },
                                                                                                                                          "subclade_membership": {
                                                                                                                                            "value": "20B"
                                                                                                                                          }
                                                                                                                                        }
                                                                                                                                      },
                                                                                                                                      {
                                                                                                                                        "branch_attrs": {
                                                                                                                                          "mutations": {}
                                                                                                                                        },
                                                                                                                                        "children": [
                                                                                                                                          {
                                                                                                                                            "branch_attrs": {
                                                                                                                                              "mutations": {}
                                                                                                                                            },
                                                                                                                                            "children": [
                                                                                                                                              {
                                                                                                                                                "branch_attrs": {
                                                                                                                                                  "mutations": {}
                                                                                                                                                },
                                                                                                                                                "children": [
                                                                                                                                                  {
                                                                                                                                                    "branch_attrs": {
                                                                                                                                                      "labels": {
                                                                                                                                                        "aa": "S: V1228L"
                                                                                                                                                      },
                                                                                                                                                      "mutations": {
                                                                                                                                                        "S": [
                                                                                                                                                          "V1228L"
                                                                                                                                                        ],
                                                                                                                                                        "nuc": [
                                                                                                                                                          "G25244T"
                                                                                                                                                        ]
                                                                                                                                                      }
                                                                                                                                                    },
                                                                                                                                                    "children": [
                                                                                                                                                      {
                                                                                                                                                        "branch_attrs": {
                                                                                                                                                          "labels": {
                                                                                                                                                            "aa": "N: Q28R; ORF1a: Q2034H, S4112G, T4292I; ORF1b: V2371L; ORF3a: G172C; ORF7a: T115I; ORF9b: R25G"
                                                                                                                                                          },
                                                                                                                                                          "mutations": {
                                                                                                                                                            "N": [
                                                                                                                                                              "Q28R"
                                                                                                                                                            ],
                                                                                                                                                            "ORF1a": [
                                                                                                                                                              "Q2034H",
                                                                                                                                                              "S4112G",
                                                                                                                                                              "T4292I"
                                                                                                                                                            ],
                                                                                                                                                            "ORF1b": [
                                                                                                                                                              "V2371L"
                                                                                                                                                            ],
                                                                                                                                                            "ORF3a": [
                                                                                                                                                              "G172C"
                                                                                                                                                            ],
                                                                                                                                                            "ORF7a": [
                                                                                                                                                              "T115I"
                                                                                                                                                            ],
                                                                                                                                                            "ORF9b": [
                                                                                                                                                              "R25G"
                                                                                                                                                            ],
                                                                                                                                                            "nuc": [
                                                                                                                                                              "G124A",
                                                                                                                                                              "G6367T",
                                                                                                                                                              "A12599G",
                                                                                                                                                              "C13140T",
                                                                                                                                                              "A15873G",
                                                                                                                                                              "G20578T",
                                                                                                                                                              "G25906T",
                                                                                                                                                              "C27737T",
                                                                                                                                                              "A28356G"
                                                                                                                                                            ]
                                                                                                                                                          }
                                                                                                                                                        },
                                                                                                                                                        "name": "Canada/BC-BCCDC-6506/2020",
                                                                                                                                                        "node_attrs": {
                                                                                                                                                          "author": {
                                                                                                                                                            "author": "Prystajecky Natalie et al",
                                                                                                                                                            "value": "Prystajecky Natalie et al"
                                                                                                                                                          },
                                                                                                                                                          "clade_membership": {
                                                                                                                                                            "value": "20B"
                                                                                                                                                          },
                                                                                                                                                          "country": {
                                                                                                                                                            "value": "North America"
                                                                                                                                                          },
                                                                                                                                                          "div": 17,
                                                                                                                                                          "division": {
                                                                                                                                                            "value": "North America"
                                                                                                                                                          },
                                                                                                                                                          "division_exposure": {
                                                                                                                                                            "value": "North America"
                                                                                                                                                          },
                                                                                                                                                          "gisaid_epi_isl": {
                                                                                                                                                            "value": "EPI_ISL_974763"
                                                                                                                                                          },
                                                                                                                                                          "host": {
                                                                                                                                                            "value": "Human"
                                                                                                                                                          },
                                                                                                                                                          "custom_location": {
                                                                                                                                                            "confidence": {
                                                                                                                                                              "North America": 0.9999999999999999
                                                                                                                                                            },
                                                                                                                                                            "entropy": -9.99866855976916e-13,
                                                                                                                                                            "value": "North America"
                                                                                                                                                          },
                                                                                                                                                          "num_date": {
                                                                                                                                                            "confidence": [
                                                                                                                                                              2020.8292349726776,
                                                                                                                                                              2020.8292349726776
                                                                                                                                                            ],
                                                                                                                                                            "value": 2020.8292349726776
                                                                                                                                                          },
                                                                                                                                                          "originating_lab": {
                                                                                                                                                            "value": "BCCDC Public Health Laboratory"
                                                                                                                                                          },
                                                                                                                                                          "pangolin_lineage": {
                                                                                                                                                            "value": "B.1.1.29"
                                                                                                                                                          },
                                                                                                                                                          "recency": {
                                                                                                                                                            "value": "One month ago"
                                                                                                                                                          },
                                                                                                                                                          "region": {
                                                                                                                                                            "value": "North America"
                                                                                                                                                          },
                                                                                                                                                          "region_exposure": {
                                                                                                                                                            "value": "North America"
                                                                                                                                                          },
                                                                                                                                                          "subclade_membership": {
                                                                                                                                                            "value": "20B"
                                                                                                                                                          },
                                                                                                                                                          "submitting_lab": {
                                                                                                                                                            "value": "BCCDC Public Health Laboratory"
                                                                                                                                                          },
                                                                                                                                                          "url": "https://www.gisaid.org"
                                                                                                                                                        }
                                                                                                                                                      },
                                                                                                                                                      {
                                                                                                                                                        "branch_attrs": {
                                                                                                                                                          "mutations": {}
                                                                                                                                                        },
                                                                                                                                                        "children": [
                                                                                                                                                          {
                                                                                                                                                            "branch_attrs": {
                                                                                                                                                              "labels": {
                                                                                                                                                                "aa": "N: D377Y; ORF1a: H417Y, T1822I; ORF7a: S60X, T61-, Q62-, F63-, A64-, F65X, *122X"
                                                                                                                                                              },
                                                                                                                                                              "mutations": {
                                                                                                                                                                "N": [
                                                                                                                                                                  "D377Y"
                                                                                                                                                                ],
                                                                                                                                                                "ORF1a": [
                                                                                                                                                                  "H417Y",
                                                                                                                                                                  "T1822I"
                                                                                                                                                                ],
                                                                                                                                                                "ORF7a": [
                                                                                                                                                                  "S60X",
                                                                                                                                                                  "T61-",
                                                                                                                                                                  "Q62-",
                                                                                                                                                                  "F63-",
                                                                                                                                                                  "A64-",
                                                                                                                                                                  "F65X",
                                                                                                                                                                  "*122X"
                                                                                                                                                                ],
                                                                                                                                                                "nuc": [
                                                                                                                                                                  "C1514T",
                                                                                                                                                                  "C5730T",
                                                                                                                                                                  "C8950T",
                                                                                                                                                                  "A14856G",
                                                                                                                                                                  "T17619C",
                                                                                                                                                                  "C23929T",
                                                                                                                                                                  "G27572-",
                                                                                                                                                                  "C27573-",
                                                                                                                                                                  "A27574-",
                                                                                                                                                                  "C27575-",
                                                                                                                                                                  "T27576-",
                                                                                                                                                                  "C27577-",
                                                                                                                                                                  "A27578-",
                                                                                                                                                                  "A27579-",
                                                                                                                                                                  "T27580-",
                                                                                                                                                                  "T27581-",
                                                                                                                                                                  "T27582-",
                                                                                                                                                                  "G27583-",
                                                                                                                                                                  "C27584-",
                                                                                                                                                                  "T27585-",
                                                                                                                                                                  "T27586-",
                                                                                                                                                                  "G29402T",
                                                                                                                                                                  "G29810C"
                                                                                                                                                                ]
                                                                                                                                                              }
                                                                                                                                                            },
                                                                                                                                                            "name": "Azerbaijan/Aghayev-02/2021",
                                                                                                                                                            "node_attrs": {
                                                                                                                                                              "author": {
                                                                                                                                                                "author": "Aghayev Agha Rza et al",
                                                                                                                                                                "value": "Aghayev Agha Rza et al"
                                                                                                                                                              },
                                                                                                                                                              "clade_membership": {
                                                                                                                                                                "value": "20B"
                                                                                                                                                              },
                                                                                                                                                              "country": {
                                                                                                                                                                "value": "Europe"
                                                                                                                                                              },
                                                                                                                                                              "div": 16,
                                                                                                                                                              "division": {
                                                                                                                                                                "value": "Europe"
                                                                                                                                                              },
                                                                                                                                                              "division_exposure": {
                                                                                                                                                                "value": "Europe"
                                                                                                                                                              },
                                                                                                                                                              "gisaid_epi_isl": {
                                                                                                                                                                "value": "EPI_ISL_882638"
                                                                                                                                                              },
                                                                                                                                                              "host": {
                                                                                                                                                                "value": "Human"
                                                                                                                                                              },
                                                                                                                                                              "custom_location": {
                                                                                                                                                                "confidence": {
                                                                                                                                                                  "Europe": 1.0
                                                                                                                                                                },
                                                                                                                                                                "entropy": -1.000088900581841e-12,
                                                                                                                                                                "value": "Europe"
                                                                                                                                                              },
                                                                                                                                                              "num_date": {
                                                                                                                                                                "confidence": [
                                                                                                                                                                  2021.004109589041,
                                                                                                                                                                  2021.004109589041
                                                                                                                                                                ],
                                                                                                                                                                "value": 2021.004109589041
                                                                                                                                                              },
                                                                                                                                                              "originating_lab": {
                                                                                                                                                                "value": "Azerbaijan National Hematology Center Division of Medical Genetics"
                                                                                                                                                              },
                                                                                                                                                              "pangolin_lineage": {
                                                                                                                                                                "value": "B.1.1.29"
                                                                                                                                                              },
                                                                                                                                                              "recency": {
                                                                                                                                                                "value": "Older"
                                                                                                                                                              },
                                                                                                                                                              "region": {
                                                                                                                                                                "value": "Europe"
                                                                                                                                                              },
                                                                                                                                                              "region_exposure": {
                                                                                                                                                                "value": "Europe"
                                                                                                                                                              },
                                                                                                                                                              "subclade_membership": {
                                                                                                                                                                "value": "20B"
                                                                                                                                                              },
                                                                                                                                                              "submitting_lab": {
                                                                                                                                                                "value": "Azerbaijan National Hematology Center Division of Medical Genetics"
                                                                                                                                                              },
                                                                                                                                                              "url": "https://www.gisaid.org"
                                                                                                                                                            }
                                                                                                                                                          },
                                                                                                                                                          {
                                                                                                                                                            "branch_attrs": {
                                                                                                                                                              "labels": {
                                                                                                                                                                "aa": "ORF1a: A2909V; ORF1b: Q2247E; ORF7a: H73Y; ORF8: T11I; S: D1165Y, V1176F"
                                                                                                                                                              },
                                                                                                                                                              "mutations": {
                                                                                                                                                                "ORF1a": [
                                                                                                                                                                  "A2909V"
                                                                                                                                                                ],
                                                                                                                                                                "ORF1b": [
                                                                                                                                                                  "Q2247E"
                                                                                                                                                                ],
                                                                                                                                                                "ORF7a": [
                                                                                                                                                                  "H73Y"
                                                                                                                                                                ],
                                                                                                                                                                "ORF8": [
                                                                                                                                                                  "T11I"
                                                                                                                                                                ],
                                                                                                                                                                "S": [
                                                                                                                                                                  "D1165Y",
                                                                                                                                                                  "V1176F"
                                                                                                                                                                ],
                                                                                                                                                                "nuc": [
                                                                                                                                                                  "C8251T",
                                                                                                                                                                  "C8991T",
                                                                                                                                                                  "C20206G",
                                                                                                                                                                  "G25055T",
                                                                                                                                                                  "G25088T",
                                                                                                                                                                  "C27610T",
                                                                                                                                                                  "C27925T"
                                                                                                                                                                ]
                                                                                                                                                              }
                                                                                                                                                            },
                                                                                                                                                            "name": "Brazil/SP-936/2020",
                                                                                                                                                            "node_attrs": {

                                                                                                                                                              "author": {
                                                                                                                                                                "author": "Claudio Tavares Sacchi et al",
                                                                                                                                                                "value": "Claudio Tavares Sacchi et al"
                                                                                                                                                              },
                                                                                                                                                              "clade_membership": {
                                                                                                                                                                "value": "20B"
                                                                                                                                                              },
                                                                                                                                                              "country": {
                                                                                                                                                                "value": "Brazil"
                                                                                                                                                              },
                                                                                                                                                              "div": 15,
                                                                                                                                                              "division": {
                                                                                                                                                                "value": "S\u00e3o Paulo"
                                                                                                                                                              },
                                                                                                                                                              "division_exposure": {
                                                                                                                                                                "value": "S\u00e3o Paulo"
                                                                                                                                                              },
                                                                                                                                                              "gisaid_epi_isl": {
                                                                                                                                                                "value": "EPI_ISL_861671"
                                                                                                                                                              },
                                                                                                                                                              "host": {
                                                                                                                                                                "value": "Human"
                                                                                                                                                              },
                                                                                                                                                              "custom_location": {
                                                                                                                                                                "confidence": {
                                                                                                                                                                  "Brazil": 1.0
                                                                                                                                                                },
                                                                                                                                                                "entropy": -1.000088900581841e-12,
                                                                                                                                                                "value": "Brazil"
                                                                                                                                                              },
                                                                                                                                                              "location": {
                                                                                                                                                                "value": "Mogi Das Cruzes"
                                                                                                                                                              },
                                                                                                                                                              "num_date": {
                                                                                                                                                                "confidence": [
                                                                                                                                                                  2020.8346994535518,
                                                                                                                                                                  2020.8346994535518
                                                                                                                                                                ],
                                                                                                                                                                "value": 2020.8346994535518
                                                                                                                                                              },
                                                                                                                                                              "originating_lab": {
                                                                                                                                                                "value": "Hospital Municipal Prefeito Waldemar Costa Filho"
                                                                                                                                                              },
                                                                                                                                                              "pangolin_lineage": {
                                                                                                                                                                "value": "B.1.1.28"
                                                                                                                                                              },
                                                                                                                                                              "recency": {
                                                                                                                                                                "value": "Older"
                                                                                                                                                              },
                                                                                                                                                              "region": {
                                                                                                                                                                "value": "South America"
                                                                                                                                                              },
                                                                                                                                                              "region_exposure": {
                                                                                                                                                                "value": "South America"
                                                                                                                                                              },

                                                                                                                                                              "subclade_membership": {
                                                                                                                                                                "value": "20B"
                                                                                                                                                              },
                                                                                                                                                              "submitting_lab": {
                                                                                                                                                                "value": "Instituto Adolfo Lutz, Interdiciplinary Procedures Center, Strategic Laboratory"
                                                                                                                                                              },
                                                                                                                                                              "url": "https://www.gisaid.org"
                                                                                                                                                            }
                                                                                                                                                          }
                                                                                                                                                        ],
                                                                                                                                                        "name": "NODE_0003125",
                                                                                                                                                        "node_attrs": {
                                                                                                                                                          "clade_membership": {
                                                                                                                                                            "value": "20B"
                                                                                                                                                          },
                                                                                                                                                          "div": 8,
                                                                                                                                                          "custom_location": {
                                                                                                                                                            "confidence": {
                                                                                                                                                              "Asia": 0.0332189161061543,
                                                                                                                                                              "Brazil": 0.06965160208142229,
                                                                                                                                                              "Europe": 0.7370310742544005,
                                                                                                                                                              "South America": 0.13071066384903313
                                                                                                                                                            },
                                                                                                                                                            "entropy": 0.9084768406850057,
                                                                                                                                                            "value": "Europe"
                                                                                                                                                          },
                                                                                                                                                          "num_date": {
                                                                                                                                                            "confidence": [
                                                                                                                                                              2020.3307876761116,
                                                                                                                                                              2020.652018609682
                                                                                                                                                            ],
                                                                                                                                                            "value": 2020.5896165640615
                                                                                                                                                          },
                                                                                                                                                          "subclade_membership": {
                                                                                                                                                            "value": "20B"
                                                                                                                                                          }
                                                                                                                                                        }
                                                                                                                                                      }
                                                                                                                                                    ],
                                                                                                                                                    "name": "NODE_0002930",
                                                                                                                                                    "node_attrs": {
                                                                                                                                                      "clade_membership": {
                                                                                                                                                        "value": "20B"
                                                                                                                                                      },
                                                                                                                                                      "div": 8,
                                                                                                                                                      "custom_location": {
                                                                                                                                                        "confidence": {
                                                                                                                                                          "Asia": 0.0773438506739171,
                                                                                                                                                          "Europe": 0.616997296027081,
                                                                                                                                                          "North America": 0.13685231895973632,
                                                                                                                                                          "South America": 0.15598337772066526
                                                                                                                                                        },
                                                                                                                                                        "entropy": 1.1236235395105916,
                                                                                                                                                        "value": "Europe"
                                                                                                                                                      },
                                                                                                                                                      "num_date": {
                                                                                                                                                        "confidence": [
                                                                                                                                                          2020.3417406750787,
                                                                                                                                                          2020.649699986014
                                                                                                                                                        ],
                                                                                                                                                        "value": 2020.5149346234668
                                                                                                                                                      },
                                                                                                                                                      "subclade_membership": {
                                                                                                                                                        "value": "20B"
                                                                                                                                                      }
                                                                                                                                                    }
                                                                                                                                                  },
                                                                                                                                                  {
                                                                                                                                                    "branch_attrs": {
                                                                                                                                                      "mutations": {
                                                                                                                                                        "nuc": [
                                                                                                                                                          "C5144T"
                                                                                                                                                        ]
                                                                                                                                                      }
                                                                                                                                                    },
                                                                                                                                                    "children": [
                                                                                                                                                      {
                                                                                                                                                        "branch_attrs": {
                                                                                                                                                          "labels": {
                                                                                                                                                            "aa": "ORF8: V99I, R115L"
                                                                                                                                                          },
                                                                                                                                                          "mutations": {
                                                                                                                                                            "ORF8": [
                                                                                                                                                              "V99I",
                                                                                                                                                              "R115L"
                                                                                                                                                            ],
                                                                                                                                                            "nuc": [
                                                                                                                                                              "C664T",
                                                                                                                                                              "C5806T",
                                                                                                                                                              "G15372T",
                                                                                                                                                              "G26951T",
                                                                                                                                                              "G28188A",
                                                                                                                                                              "G28237T"
                                                                                                                                                            ]
                                                                                                                                                          }
                                                                                                                                                        },
                                                                                                                                                        "name": "Singapore/1447/2020",
                                                                                                                                                        "node_attrs": {

                                                                                                                                                          "author": {
                                                                                                                                                            "author": "Tze Minn Mak et al",
                                                                                                                                                            "value": "Tze Minn Mak et al"
                                                                                                                                                          },
                                                                                                                                                          "clade_membership": {
                                                                                                                                                            "value": "20B"
                                                                                                                                                          },
                                                                                                                                                          "country": {
                                                                                                                                                            "value": "Asia"
                                                                                                                                                          },
                                                                                                                                                          "div": 14,
                                                                                                                                                          "division": {
                                                                                                                                                            "value": "Asia"
                                                                                                                                                          },
                                                                                                                                                          "division_exposure": {
                                                                                                                                                            "value": "Asia"
                                                                                                                                                          },
                                                                                                                                                          "gisaid_epi_isl": {
                                                                                                                                                            "value": "EPI_ISL_728183"
                                                                                                                                                          },
                                                                                                                                                          "host": {
                                                                                                                                                            "value": "Human"
                                                                                                                                                          },
                                                                                                                                                          "custom_location": {
                                                                                                                                                            "confidence": {
                                                                                                                                                              "Asia": 1.0
                                                                                                                                                            },
                                                                                                                                                            "entropy": -1.000088900581841e-12,
                                                                                                                                                            "value": "Asia"
                                                                                                                                                          },
                                                                                                                                                          "num_date": {
                                                                                                                                                            "confidence": [
                                                                                                                                                              2020.9330601092897,
                                                                                                                                                              2020.9330601092897
                                                                                                                                                            ],
                                                                                                                                                            "value": 2020.9330601092897
                                                                                                                                                          },
                                                                                                                                                          "originating_lab": {
                                                                                                                                                            "value": "National Public Health Laboratory, National Centre for Infectious Diseases"
                                                                                                                                                          },
                                                                                                                                                          "pangolin_lineage": {
                                                                                                                                                            "value": "B.1.1.282"
                                                                                                                                                          },
                                                                                                                                                          "recency": {
                                                                                                                                                            "value": "Older"
                                                                                                                                                          },
                                                                                                                                                          "region": {
                                                                                                                                                            "value": "Asia"
                                                                                                                                                          },
                                                                                                                                                          "region_exposure": {
                                                                                                                                                            "value": "Asia"
                                                                                                                                                          },

                                                                                                                                                          "subclade_membership": {
                                                                                                                                                            "value": "20B"
                                                                                                                                                          },
                                                                                                                                                          "submitting_lab": {
                                                                                                                                                            "value": "National Public Health Laboratory, National Centre for Infectious Diseases"
                                                                                                                                                          },
                                                                                                                                                          "url": "https://www.gisaid.org"
                                                                                                                                                        }
                                                                                                                                                      },
                                                                                                                                                      {
                                                                                                                                                        "branch_attrs": {
                                                                                                                                                          "labels": {
                                                                                                                                                            "aa": "N: S194L; ORF1a: V84X, M85X, N2081-; ORF1b: T730I; ORF3a: H182Y; S: I68X, H69-, V70X, Y453F, *1274X"
                                                                                                                                                          },
                                                                                                                                                          "mutations": {
                                                                                                                                                            "N": [
                                                                                                                                                              "S194L"
                                                                                                                                                            ],
                                                                                                                                                            "ORF1a": [
                                                                                                                                                              "V84X",
                                                                                                                                                              "M85X",
                                                                                                                                                              "N2081-"
                                                                                                                                                            ],
                                                                                                                                                            "ORF1b": [
                                                                                                                                                              "T730I"
                                                                                                                                                            ],
                                                                                                                                                            "ORF3a": [
                                                                                                                                                              "H182Y"
                                                                                                                                                            ],
                                                                                                                                                            "S": [
                                                                                                                                                              "I68X",
                                                                                                                                                              "H69-",
                                                                                                                                                              "V70X",
                                                                                                                                                              "Y453F",
                                                                                                                                                              "*1274X"
                                                                                                                                                            ],
                                                                                                                                                            "nuc": [
                                                                                                                                                              "T516-",
                                                                                                                                                              "T517-",
                                                                                                                                                              "A518-",
                                                                                                                                                              "A6506-",
                                                                                                                                                              "A6507-",
                                                                                                                                                              "T6508-",
                                                                                                                                                              "C11776T",
                                                                                                                                                              "C15656T",
                                                                                                                                                              "T21765-",
                                                                                                                                                              "A21766-",
                                                                                                                                                              "C21767-",
                                                                                                                                                              "A21768-",
                                                                                                                                                              "T21769-",
                                                                                                                                                              "G21770-",
                                                                                                                                                              "A22920T",
                                                                                                                                                              "C25936T",
                                                                                                                                                              "C28854T"
                                                                                                                                                            ]
                                                                                                                                                          }
                                                                                                                                                        },
                                                                                                                                                        "children": [
                                                                                                                                                          {
                                                                                                                                                            "branch_attrs": {
                                                                                                                                                              "labels": {
                                                                                                                                                                "aa": "ORF1a: V710I; ORF1b: V2073L"
                                                                                                                                                              },
                                                                                                                                                              "mutations": {
                                                                                                                                                                "ORF1a": [
                                                                                                                                                                  "V710I"
                                                                                                                                                                ],
                                                                                                                                                                "ORF1b": [
                                                                                                                                                                  "V2073L"
                                                                                                                                                                ],
                                                                                                                                                                "nuc": [
                                                                                                                                                                  "G2393A",
                                                                                                                                                                  "C3787T",
                                                                                                                                                                  "G19684T",
                                                                                                                                                                  "C22120T"
                                                                                                                                                                ]
                                                                                                                                                              }
                                                                                                                                                            },
                                                                                                                                                            "name": "mink/Denmark/mDK-241/2020",
                                                                                                                                                            "node_attrs": {
                                                                                                                                                              "author": {
                                                                                                                                                                "author": "Danish Covid-19 Genome Consortium et al",
                                                                                                                                                                "value": "Danish Covid-19 Genome Consortium et al"
                                                                                                                                                              },
                                                                                                                                                              "clade_membership": {
                                                                                                                                                                "value": "20B"
                                                                                                                                                              },
                                                                                                                                                              "country": {
                                                                                                                                                                "value": "Europe"
                                                                                                                                                              },
                                                                                                                                                              "div": 17,
                                                                                                                                                              "division": {
                                                                                                                                                                "value": "Europe"
                                                                                                                                                              },
                                                                                                                                                              "division_exposure": {
                                                                                                                                                                "value": "Europe"
                                                                                                                                                              },
                                                                                                                                                              "gisaid_epi_isl": {
                                                                                                                                                                "value": "EPI_ISL_683090"
                                                                                                                                                              },
                                                                                                                                                              "host": {
                                                                                                                                                                "value": "Mink"
                                                                                                                                                              },
                                                                                                                                                              "custom_location": {
                                                                                                                                                                "confidence": {
                                                                                                                                                                  "Europe": 1.0
                                                                                                                                                                },
                                                                                                                                                                "entropy": -1.000088900581841e-12,
                                                                                                                                                                "value": "Europe"
                                                                                                                                                              },
                                                                                                                                                              "num_date": {
                                                                                                                                                                "confidence": [
                                                                                                                                                                  2020.8292349726776,
                                                                                                                                                                  2020.8292349726776
                                                                                                                                                                ],
                                                                                                                                                                "value": 2020.8292349726776
                                                                                                                                                              },
                                                                                                                                                              "originating_lab": {
                                                                                                                                                                "value": "Department of Virus and Microbiological Special Diagnostics, Statens Serum Institut, Copenhagen, Denmark"
                                                                                                                                                              },
                                                                                                                                                              "pangolin_lineage": {
                                                                                                                                                                "value": "B.1"
                                                                                                                                                              },
                                                                                                                                                              "recency": {
                                                                                                                                                                "value": "Older"
                                                                                                                                                              },
                                                                                                                                                              "region": {
                                                                                                                                                                "value": "Europe"
                                                                                                                                                              },
                                                                                                                                                              "region_exposure": {
                                                                                                                                                                "value": "Europe"
                                                                                                                                                              },
                                                                                                                                                              "subclade_membership": {
                                                                                                                                                                "value": "20B"
                                                                                                                                                              },
                                                                                                                                                              "submitting_lab": {
                                                                                                                                                                "value": "Albertsen Lab, Department of Chemistry and Bioscience, Aalborg University, Denmark"
                                                                                                                                                              },
                                                                                                                                                              "url": "https://www.gisaid.org"
                                                                                                                                                            }
                                                                                                                                                          },
                                                                                                                                                          {
                                                                                                                                                            "branch_attrs": {
                                                                                                                                                              "labels": {
                                                                                                                                                                "aa": "ORF1a: L2062F"
                                                                                                                                                              },
                                                                                                                                                              "mutations": {
                                                                                                                                                                "ORF1a": [
                                                                                                                                                                  "L2062F"
                                                                                                                                                                ],
                                                                                                                                                                "nuc": [
                                                                                                                                                                  "C6449T",
                                                                                                                                                                  "C25611T",
                                                                                                                                                                  "T29726-"
                                                                                                                                                                ]
                                                                                                                                                              }
                                                                                                                                                            },
                                                                                                                                                            "children": [
                                                                                                                                                              {
                                                                                                                                                                "branch_attrs": {
                                                                                                                                                                  "mutations": {}
                                                                                                                                                                },
                                                                                                                                                                "name": "mink/Denmark/mDK-449/2020",
                                                                                                                                                                "node_attrs": {
                                                                                                                                                                  "author": {
                                                                                                                                                                    "author": "Danish Covid-19 Genome Consortium et al",
                                                                                                                                                                    "value": "Danish Covid-19 Genome Consortium et al"
                                                                                                                                                                  },
                                                                                                                                                                  "clade_membership": {
                                                                                                                                                                    "value": "20B"
                                                                                                                                                                  },
                                                                                                                                                                  "country": {
                                                                                                                                                                    "value": "Europe"
                                                                                                                                                                  },
                                                                                                                                                                  "div": 15,
                                                                                                                                                                  "division": {
                                                                                                                                                                    "value": "Europe"
                                                                                                                                                                  },
                                                                                                                                                                  "division_exposure": {
                                                                                                                                                                    "value": "Europe"
                                                                                                                                                                  },
                                                                                                                                                                  "gisaid_epi_isl": {
                                                                                                                                                                    "value": "EPI_ISL_683202"
                                                                                                                                                                  },
                                                                                                                                                                  "host": {
                                                                                                                                                                    "value": "Mink"
                                                                                                                                                                  },
                                                                                                                                                                  "custom_location": {
                                                                                                                                                                    "confidence": {
                                                                                                                                                                      "Europe": 1.0
                                                                                                                                                                    },
                                                                                                                                                                    "entropy": -1.000088900581841e-12,
                                                                                                                                                                    "value": "Europe"
                                                                                                                                                                  },
                                                                                                                                                                  "num_date": {
                                                                                                                                                                    "confidence": [
                                                                                                                                                                      2020.8237704918033,
                                                                                                                                                                      2020.8237704918033
                                                                                                                                                                    ],
                                                                                                                                                                    "value": 2020.8237704918033
                                                                                                                                                                  },
                                                                                                                                                                  "originating_lab": {
                                                                                                                                                                    "value": "Department of Virus and Microbiological Special Diagnostics, Statens Serum Institut, Copenhagen, Denmark"
                                                                                                                                                                  },
                                                                                                                                                                  "pangolin_lineage": {
                                                                                                                                                                    "value": "B.1.1.298"
                                                                                                                                                                  },
                                                                                                                                                                  "recency": {
                                                                                                                                                                    "value": "Older"
                                                                                                                                                                  },
                                                                                                                                                                  "region": {
                                                                                                                                                                    "value": "Europe"
                                                                                                                                                                  },
                                                                                                                                                                  "region_exposure": {
                                                                                                                                                                    "value": "Europe"
                                                                                                                                                                  },
                                                                                                                                                                  "subclade_membership": {
                                                                                                                                                                    "value": "20B"
                                                                                                                                                                  },
                                                                                                                                                                  "submitting_lab": {
                                                                                                                                                                    "value": "Albertsen Lab, Department of Chemistry and Bioscience, Aalborg University, Denmark"
                                                                                                                                                                  },
                                                                                                                                                                  "url": "https://www.gisaid.org"
                                                                                                                                                                }
                                                                                                                                                              },
                                                                                                                                                              {
                                                                                                                                                                "branch_attrs": {
                                                                                                                                                                  "mutations": {}
                                                                                                                                                                },
                                                                                                                                                                "name": "mink/Denmark/mDK-450/2020",
                                                                                                                                                                "node_attrs": {
                                                                                                                                                                  "author": {
                                                                                                                                                                    "author": "Danish Covid-19 Genome Consortium et al",
                                                                                                                                                                    "value": "Danish Covid-19 Genome Consortium et al"
                                                                                                                                                                  },
                                                                                                                                                                  "clade_membership": {
                                                                                                                                                                    "value": "20B"
                                                                                                                                                                  },
                                                                                                                                                                  "country": {
                                                                                                                                                                    "value": "Europe"
                                                                                                                                                                  },
                                                                                                                                                                  "div": 15,
                                                                                                                                                                  "division": {
                                                                                                                                                                    "value": "Europe"
                                                                                                                                                                  },
                                                                                                                                                                  "division_exposure": {
                                                                                                                                                                    "value": "Europe"
                                                                                                                                                                  },
                                                                                                                                                                  "gisaid_epi_isl": {
                                                                                                                                                                    "value": "EPI_ISL_683203"
                                                                                                                                                                  },
                                                                                                                                                                  "host": {
                                                                                                                                                                    "value": "Mink"
                                                                                                                                                                  },
                                                                                                                                                                  "custom_location": {
                                                                                                                                                                    "confidence": {
                                                                                                                                                                      "Europe": 1.0
                                                                                                                                                                    },
                                                                                                                                                                    "entropy": -1.000088900581841e-12,
                                                                                                                                                                    "value": "Europe"
                                                                                                                                                                  },
                                                                                                                                                                  "num_date": {
                                                                                                                                                                    "confidence": [
                                                                                                                                                                      2020.8237704918033,
                                                                                                                                                                      2020.8237704918033
                                                                                                                                                                    ],
                                                                                                                                                                    "value": 2020.8237704918033
                                                                                                                                                                  },
                                                                                                                                                                  "originating_lab": {
                                                                                                                                                                    "value": "Department of Virus and Microbiological Special Diagnostics, Statens Serum Institut, Copenhagen, Denmark"
                                                                                                                                                                  },
                                                                                                                                                                  "pangolin_lineage": {
                                                                                                                                                                    "value": "B.1.1.298"
                                                                                                                                                                  },
                                                                                                                                                                  "recency": {
                                                                                                                                                                    "value": "Older"
                                                                                                                                                                  },
                                                                                                                                                                  "region": {
                                                                                                                                                                    "value": "Europe"
                                                                                                                                                                  },
                                                                                                                                                                  "region_exposure": {
                                                                                                                                                                    "value": "Europe"
                                                                                                                                                                  },
                                                                                                                                                                  "subclade_membership": {
                                                                                                                                                                    "value": "20B"
                                                                                                                                                                  },
                                                                                                                                                                  "submitting_lab": {
                                                                                                                                                                    "value": "Albertsen Lab, Department of Chemistry and Bioscience, Aalborg University, Denmark"
                                                                                                                                                                  },
                                                                                                                                                                  "url": "https://www.gisaid.org"
                                                                                                                                                                }
                                                                                                                                                              }
                                                                                                                                                            ],
                                                                                                                                                            "name": "NODE_0002807",
                                                                                                                                                            "node_attrs": {
                                                                                                                                                              "clade_membership": {
                                                                                                                                                                "value": "20B"
                                                                                                                                                              },
                                                                                                                                                              "div": 15,
                                                                                                                                                              "custom_location": {
                                                                                                                                                                "confidence": {
                                                                                                                                                                  "Africa": 0.001060707654787896,
                                                                                                                                                                  "Asia": 0.011457943007566381,
                                                                                                                                                                  "Europe": 0.9837882243721442,
                                                                                                                                                                  "South America": 0.0032192376777699194
                                                                                                                                                                },
                                                                                                                                                                "entropy": 0.09691150495759274,
                                                                                                                                                                "value": "Europe"
                                                                                                                                                              },
                                                                                                                                                              "num_date": {
                                                                                                                                                                "confidence": [
                                                                                                                                                                  2020.7873582007373,
                                                                                                                                                                  2020.8237704918033
                                                                                                                                                                ],
                                                                                                                                                                "value": 2020.8237704918033
                                                                                                                                                              },
                                                                                                                                                              "subclade_membership": {
                                                                                                                                                                "value": "20B"
                                                                                                                                                              }
                                                                                                                                                            }
                                                                                                                                                          }
                                                                                                                                                        ],
                                                                                                                                                        "name": "NODE_0002806",
                                                                                                                                                        "node_attrs": {
                                                                                                                                                          "clade_membership": {
                                                                                                                                                            "value": "20B"
                                                                                                                                                          },
                                                                                                                                                          "div": 13,
                                                                                                                                                          "custom_location": {
                                                                                                                                                            "confidence": {
                                                                                                                                                              "Africa": 0.002000749920192615,
                                                                                                                                                              "Asia": 0.06327730007287577,
                                                                                                                                                              "Europe": 0.9228591081293553,
                                                                                                                                                              "South America": 0.010938805377352845
                                                                                                                                                            },
                                                                                                                                                            "entropy": 0.3175586841409325,
                                                                                                                                                            "value": "Europe"
                                                                                                                                                          },
                                                                                                                                                          "num_date": {
                                                                                                                                                            "confidence": [
                                                                                                                                                              2020.5784938159939,
                                                                                                                                                              2020.7943839767981
                                                                                                                                                            ],
                                                                                                                                                            "value": 2020.7250644992207
                                                                                                                                                          },
                                                                                                                                                          "subclade_membership": {
                                                                                                                                                            "value": "20B"
                                                                                                                                                          }
                                                                                                                                                        }
                                                                                                                                                      }
                                                                                                                                                    ],
                                                                                                                                                    "name": "NODE_0002805",
                                                                                                                                                    "node_attrs": {
                                                                                                                                                      "clade_membership": {
                                                                                                                                                        "value": "20B"
                                                                                                                                                      },
                                                                                                                                                      "div": 8,
                                                                                                                                                      "custom_location": {
                                                                                                                                                        "confidence": {
                                                                                                                                                          "Africa": 0.0037979177925376076,
                                                                                                                                                          "Asia": 0.3815177918624569,
                                                                                                                                                          "Europe": 0.5564926848627167,
                                                                                                                                                          "South America": 0.05471260124712858
                                                                                                                                                        },
                                                                                                                                                        "entropy": 0.8952200295597572,
                                                                                                                                                        "value": "Europe"
                                                                                                                                                      },
                                                                                                                                                      "num_date": {
                                                                                                                                                        "confidence": [
                                                                                                                                                          2020.3309580244008,
                                                                                                                                                          2020.648567701419
                                                                                                                                                        ],
                                                                                                                                                        "value": 2020.553557187614
                                                                                                                                                      },
                                                                                                                                                      "subclade_membership": {
                                                                                                                                                        "value": "20B"
                                                                                                                                                      }
                                                                                                                                                    }
                                                                                                                                                  }
                                                                                                                                                ],
                                                                                                                                                "name": "NODE_0003123",
                                                                                                                                                "node_attrs": {
                                                                                                                                                  "clade_membership": {
                                                                                                                                                    "value": "20B"
                                                                                                                                                  },
                                                                                                                                                  "div": 7,
                                                                                                                                                  "custom_location": {
                                                                                                                                                    "confidence": {
                                                                                                                                                      "Asia": 0.24455620802201725,
                                                                                                                                                      "Europe": 0.5415343765102099,
                                                                                                                                                      "North America": 0.020087001975414003,
                                                                                                                                                      "South America": 0.18676030391178502
                                                                                                                                                    },
                                                                                                                                                    "entropy": 1.107769860981635,
                                                                                                                                                    "value": "Europe"
                                                                                                                                                  },
                                                                                                                                                  "num_date": {
                                                                                                                                                    "confidence": [
                                                                                                                                                      2020.2960293762148,
                                                                                                                                                      2020.6264373376796
                                                                                                                                                    ],
                                                                                                                                                    "value": 2020.4216235823615
                                                                                                                                                  },
                                                                                                                                                  "subclade_membership": {
                                                                                                                                                    "value": "20B"
                                                                                                                                                  }
                                                                                                                                                }
                                                                                                                                              },
                                                                                                                                              {
                                                                                                                                                "branch_attrs": {
                                                                                                                                                  "mutations": {}
                                                                                                                                                },
                                                                                                                                                "children": [
                                                                                                                                                  {
                                                                                                                                                    "branch_attrs": {
                                                                                                                                                      "mutations": {
                                                                                                                                                        "nuc": [
                                                                                                                                                          "C16887T"
                                                                                                                                                        ]
                                                                                                                                                      }
                                                                                                                                                    },
                                                                                                                                                    "children": [
                                                                                                                                                      {
                                                                                                                                                        "branch_attrs": {
                                                                                                                                                          "mutations": {}
                                                                                                                                                        },
                                                                                                                                                        "name": "Ecuador/52872/2020",
                                                                                                                                                        "node_attrs": {

                                                                                                                                                          "author": {
                                                                                                                                                            "author": "Alfredo Bruno Caicedo et al",
                                                                                                                                                            "value": "Alfredo Bruno Caicedo et al"
                                                                                                                                                          },
                                                                                                                                                          "clade_membership": {
                                                                                                                                                            "value": "20B"
                                                                                                                                                          },
                                                                                                                                                          "country": {
                                                                                                                                                            "value": "Ecuador"
                                                                                                                                                          },
                                                                                                                                                          "div": 8,
                                                                                                                                                          "division": {
                                                                                                                                                            "value": "Los Rios"
                                                                                                                                                          },
                                                                                                                                                          "division_exposure": {
                                                                                                                                                            "value": "Los Rios"
                                                                                                                                                          },
                                                                                                                                                          "gisaid_epi_isl": {
                                                                                                                                                            "value": "EPI_ISL_491946"
                                                                                                                                                          },
                                                                                                                                                          "host": {
                                                                                                                                                            "value": "Human"
                                                                                                                                                          },
                                                                                                                                                          "custom_location": {
                                                                                                                                                            "confidence": {
                                                                                                                                                              "South America": 1.0
                                                                                                                                                            },
                                                                                                                                                            "entropy": -1.000088900581841e-12,
                                                                                                                                                            "value": "South America"
                                                                                                                                                          },
                                                                                                                                                          "location": {
                                                                                                                                                            "value": "Ventanas"
                                                                                                                                                          },
                                                                                                                                                          "num_date": {
                                                                                                                                                            "confidence": [
                                                                                                                                                              2020.405737704918,
                                                                                                                                                              2020.405737704918
                                                                                                                                                            ],
                                                                                                                                                            "value": 2020.405737704918
                                                                                                                                                          },
                                                                                                                                                          "originating_lab": {
                                                                                                                                                            "value": "Instituto Nacional de Investigaci\u00f3n en Salud P\u00fablica - INSPI"
                                                                                                                                                          },
                                                                                                                                                          "pangolin_lineage": {
                                                                                                                                                            "value": "B.1.1.130"
                                                                                                                                                          },
                                                                                                                                                          "recency": {
                                                                                                                                                            "value": "Older"
                                                                                                                                                          },
                                                                                                                                                          "region": {
                                                                                                                                                            "value": "South America"
                                                                                                                                                          },
                                                                                                                                                          "region_exposure": {
                                                                                                                                                            "value": "South America"
                                                                                                                                                          },

                                                                                                                                                          "subclade_membership": {
                                                                                                                                                            "value": "20B"
                                                                                                                                                          },
                                                                                                                                                          "submitting_lab": {
                                                                                                                                                            "value": "INSPI - Charit\u00e9"
                                                                                                                                                          },
                                                                                                                                                          "url": "https://www.gisaid.org"
                                                                                                                                                        }
                                                                                                                                                      },
                                                                                                                                                      {
                                                                                                                                                        "branch_attrs": {
                                                                                                                                                          "labels": {
                                                                                                                                                            "aa": "ORF1a: T2124I"
                                                                                                                                                          },
                                                                                                                                                          "mutations": {
                                                                                                                                                            "ORF1a": [
                                                                                                                                                              "T2124I"
                                                                                                                                                            ],
                                                                                                                                                            "nuc": [
                                                                                                                                                              "C6636T"
                                                                                                                                                            ]
                                                                                                                                                          }
                                                                                                                                                        },
                                                                                                                                                        "children": [
                                                                                                                                                          {
                                                                                                                                                            "branch_attrs": {
                                                                                                                                                              "labels": {
                                                                                                                                                                "aa": "ORF1a: G445-, L446-, E647K"
                                                                                                                                                              },
                                                                                                                                                              "mutations": {
                                                                                                                                                                "ORF1a": [
                                                                                                                                                                  "G445-",
                                                                                                                                                                  "L446-",
                                                                                                                                                                  "E647K"
                                                                                                                                                                ],
                                                                                                                                                                "nuc": [
                                                                                                                                                                  "G1598-",
                                                                                                                                                                  "G1599-",
                                                                                                                                                                  "T1600-",
                                                                                                                                                                  "C1601-",
                                                                                                                                                                  "T1602-",
                                                                                                                                                                  "T1603-",
                                                                                                                                                                  "G2204A",
                                                                                                                                                                  "T4924C"
                                                                                                                                                                ]
                                                                                                                                                              }
                                                                                                                                                            },
                                                                                                                                                            "name": "Finland/28ES13BF1/2020",
                                                                                                                                                            "node_attrs": {

                                                                                                                                                              "author": {
                                                                                                                                                                "author": "Teemu Smura et al",
                                                                                                                                                                "value": "Teemu Smura et al B"
                                                                                                                                                              },
                                                                                                                                                              "clade_membership": {
                                                                                                                                                                "value": "20B"
                                                                                                                                                              },
                                                                                                                                                              "country": {
                                                                                                                                                                "value": "Europe"
                                                                                                                                                              },
                                                                                                                                                              "div": 11,
                                                                                                                                                              "division": {
                                                                                                                                                                "value": "Europe"
                                                                                                                                                              },
                                                                                                                                                              "division_exposure": {
                                                                                                                                                                "value": "Europe"
                                                                                                                                                              },
                                                                                                                                                              "gisaid_epi_isl": {
                                                                                                                                                                "value": "EPI_ISL_862102"
                                                                                                                                                              },
                                                                                                                                                              "host": {
                                                                                                                                                                "value": "Human"
                                                                                                                                                              },
                                                                                                                                                              "custom_location": {
                                                                                                                                                                "confidence": {
                                                                                                                                                                  "Europe": 1.0
                                                                                                                                                                },
                                                                                                                                                                "entropy": -1.000088900581841e-12,
                                                                                                                                                                "value": "Europe"
                                                                                                                                                              },
                                                                                                                                                              "num_date": {
                                                                                                                                                                "confidence": [
                                                                                                                                                                  2020.7418032786886,
                                                                                                                                                                  2020.7418032786886
                                                                                                                                                                ],
                                                                                                                                                                "value": 2020.7418032786886
                                                                                                                                                              },
                                                                                                                                                              "originating_lab": {
                                                                                                                                                                "value": "Department of Virology and Immunology, University of Helsinki and Helsinki University Hospital, Huslab Finland"
                                                                                                                                                              },
                                                                                                                                                              "pangolin_lineage": {
                                                                                                                                                                "value": "B.1.1.130"
                                                                                                                                                              },
                                                                                                                                                              "recency": {
                                                                                                                                                                "value": "Older"
                                                                                                                                                              },
                                                                                                                                                              "region": {
                                                                                                                                                                "value": "Europe"
                                                                                                                                                              },
                                                                                                                                                              "region_exposure": {
                                                                                                                                                                "value": "Europe"
                                                                                                                                                              },

                                                                                                                                                              "subclade_membership": {
                                                                                                                                                                "value": "20B"
                                                                                                                                                              },
                                                                                                                                                              "submitting_lab": {
                                                                                                                                                                "value": "Department of Virology, Faculty of Medicine, University of Helsinki, Helsinki, Finland"
                                                                                                                                                              },
                                                                                                                                                              "url": "https://www.gisaid.org"
                                                                                                                                                            }
                                                                                                                                                          },
                                                                                                                                                          {
                                                                                                                                                            "branch_attrs": {
                                                                                                                                                              "labels": {
                                                                                                                                                                "aa": "ORF1a: P1054L, S3256T, V3718A, T4083M; ORF1b: Q1509R, M2025I; ORF7a: L96F; ORF8: G77C; ORF9b: S50L; S: R21K"
                                                                                                                                                              },
                                                                                                                                                              "mutations": {
                                                                                                                                                                "ORF1a": [
                                                                                                                                                                  "P1054L",
                                                                                                                                                                  "S3256T",
                                                                                                                                                                  "V3718A",
                                                                                                                                                                  "T4083M"
                                                                                                                                                                ],
                                                                                                                                                                "ORF1b": [
                                                                                                                                                                  "Q1509R",
                                                                                                                                                                  "M2025I"
                                                                                                                                                                ],
                                                                                                                                                                "ORF7a": [
                                                                                                                                                                  "L96F"
                                                                                                                                                                ],
                                                                                                                                                                "ORF8": [
                                                                                                                                                                  "G77C"
                                                                                                                                                                ],
                                                                                                                                                                "ORF9b": [
                                                                                                                                                                  "S50L"
                                                                                                                                                                ],
                                                                                                                                                                "S": [
                                                                                                                                                                  "R21K"
                                                                                                                                                                ],
                                                                                                                                                                "nuc": [
                                                                                                                                                                  "C3426T",
                                                                                                                                                                  "C3604T",
                                                                                                                                                                  "T4741C",
                                                                                                                                                                  "T10031A",
                                                                                                                                                                  "T11418C",
                                                                                                                                                                  "C12513T",
                                                                                                                                                                  "C14845T",
                                                                                                                                                                  "A15213G",
                                                                                                                                                                  "C16080T",
                                                                                                                                                                  "T16239C",
                                                                                                                                                                  "A17993G",
                                                                                                                                                                  "G19542A",
                                                                                                                                                                  "A20979G",
                                                                                                                                                                  "G21624A",
                                                                                                                                                                  "C27679T",
                                                                                                                                                                  "G28122T",
                                                                                                                                                                  "C28432T"
                                                                                                                                                                ]
                                                                                                                                                              }
                                                                                                                                                            },
                                                                                                                                                            "name": "Curacao/CW-RIVM-11653/2021",
                                                                                                                                                            "node_attrs": {

                                                                                                                                                              "author": {
                                                                                                                                                                "author": "Adam Meijer et al",
                                                                                                                                                                "value": "Adam Meijer et al"
                                                                                                                                                              },
                                                                                                                                                              "clade_membership": {
                                                                                                                                                                "value": "20B"
                                                                                                                                                              },
                                                                                                                                                              "country": {
                                                                                                                                                                "value": "Curacao"
                                                                                                                                                              },
                                                                                                                                                              "div": 26,
                                                                                                                                                              "division": {
                                                                                                                                                                "value": "Curacao"
                                                                                                                                                              },
                                                                                                                                                              "division_exposure": {
                                                                                                                                                                "value": "Curacao"
                                                                                                                                                              },
                                                                                                                                                              "gisaid_epi_isl": {
                                                                                                                                                                "value": "EPI_ISL_1014582"
                                                                                                                                                              },
                                                                                                                                                              "host": {
                                                                                                                                                                "value": "Human"
                                                                                                                                                              },
                                                                                                                                                              "custom_location": {
                                                                                                                                                                "confidence": {
                                                                                                                                                                  "South America": 1.0
                                                                                                                                                                },
                                                                                                                                                                "entropy": -1.000088900581841e-12,
                                                                                                                                                                "value": "South America"
                                                                                                                                                              },
                                                                                                                                                              "num_date": {
                                                                                                                                                                "confidence": [
                                                                                                                                                                  2021.0671232876712,
                                                                                                                                                                  2021.0671232876712
                                                                                                                                                                ],
                                                                                                                                                                "value": 2021.0671232876712
                                                                                                                                                              },
                                                                                                                                                              "originating_lab": {
                                                                                                                                                                "value": "Dutch COVID-19 response team"
                                                                                                                                                              },
                                                                                                                                                              "pangolin_lineage": {
                                                                                                                                                                "value": "B.1.1.130"
                                                                                                                                                              },
                                                                                                                                                              "recency": {
                                                                                                                                                                "value": "One month ago"
                                                                                                                                                              },
                                                                                                                                                              "region": {
                                                                                                                                                                "value": "South America"
                                                                                                                                                              },
                                                                                                                                                              "region_exposure": {
                                                                                                                                                                "value": "South America"
                                                                                                                                                              },
                                                                                                                                                              "subclade_membership": {
                                                                                                                                                                "value": "20B"
                                                                                                                                                              },
                                                                                                                                                              "submitting_lab": {
                                                                                                                                                                "value": "National Institute for Public Health and the Environment (RIVM)"
                                                                                                                                                              },
                                                                                                                                                              "url": "https://www.gisaid.org"
                                                                                                                                                            }
                                                                                                                                                          }
                                                                                                                                                        ],
                                                                                                                                                        "name": "NODE_0002858",
                                                                                                                                                        "node_attrs": {
                                                                                                                                                          "clade_membership": {
                                                                                                                                                            "value": "20B"
                                                                                                                                                          },
                                                                                                                                                          "div": 9,
                                                                                                                                                          "custom_location": {
                                                                                                                                                            "confidence": {
                                                                                                                                                              "Africa": 0.0020192493812343526,
                                                                                                                                                              "Asia": 0.007157650137055672,
                                                                                                                                                              "Europe": 0.14594050335826989,
                                                                                                                                                              "South America": 0.8427347728615221
                                                                                                                                                            },
                                                                                                                                                            "entropy": 0.48785082502118515,
                                                                                                                                                            "value": "South America"
                                                                                                                                                          },
                                                                                                                                                          "num_date": {
                                                                                                                                                            "confidence": [
                                                                                                                                                              2020.4227856866637,
                                                                                                                                                              2020.6998647153696
                                                                                                                                                            ],
                                                                                                                                                            "value": 2020.4785223415554
                                                                                                                                                          },
                                                                                                                                                          "subclade_membership": {
                                                                                                                                                            "value": "20B"
                                                                                                                                                          }
                                                                                                                                                        }
                                                                                                                                                      }
                                                                                                                                                    ],
                                                                                                                                                    "name": "NODE_0002857",
                                                                                                                                                    "node_attrs": {
                                                                                                                                                      "clade_membership": {
                                                                                                                                                        "value": "20B"
                                                                                                                                                      },
                                                                                                                                                      "div": 8,
                                                                                                                                                      "custom_location": {
                                                                                                                                                        "confidence": {
                                                                                                                                                          "Asia": 0.009454993763732489,
                                                                                                                                                          "Brazil": 0.00250939764672864,
                                                                                                                                                          "Europe": 0.07641495683210489,
                                                                                                                                                          "South America": 0.9098003233169151
                                                                                                                                                        },
                                                                                                                                                        "entropy": 0.3543882280740166,
                                                                                                                                                        "value": "South America"
                                                                                                                                                      },
                                                                                                                                                      "num_date": {
                                                                                                                                                        "confidence": [
                                                                                                                                                          2020.389957281414,
                                                                                                                                                          2020.405737704918
                                                                                                                                                        ],
                                                                                                                                                        "value": 2020.405737704918
                                                                                                                                                      },
                                                                                                                                                      "subclade_membership": {
                                                                                                                                                        "value": "20B"
                                                                                                                                                      }
                                                                                                                                                    }
                                                                                                                                                  },
                                                                                                                                                  {
                                                                                                                                                    "branch_attrs": {
                                                                                                                                                      "mutations": {
                                                                                                                                                        "nuc": [
                                                                                                                                                          "C29743T"
                                                                                                                                                        ]
                                                                                                                                                      }
                                                                                                                                                    },
                                                                                                                                                    "children": [
                                                                                                                                                      {
                                                                                                                                                        "branch_attrs": {
                                                                                                                                                          "labels": {
                                                                                                                                                            "aa": "S: V1176F"
                                                                                                                                                          },
                                                                                                                                                          "mutations": {
                                                                                                                                                            "S": [
                                                                                                                                                              "V1176F"
                                                                                                                                                            ],
                                                                                                                                                            "nuc": [
                                                                                                                                                              "G25088T"
                                                                                                                                                            ]
                                                                                                                                                          }
                                                                                                                                                        },
                                                                                                                                                        "children": [
                                                                                                                                                          {
                                                                                                                                                            "branch_attrs": {
                                                                                                                                                              "labels": {
                                                                                                                                                                "aa": "ORF1a: T2087I, P4211S"
                                                                                                                                                              },
                                                                                                                                                              "mutations": {
                                                                                                                                                                "ORF1a": [
                                                                                                                                                                  "T2087I",
                                                                                                                                                                  "P4211S"
                                                                                                                                                                ],
                                                                                                                                                                "nuc": [
                                                                                                                                                                  "C3253T",
                                                                                                                                                                  "C6525T",
                                                                                                                                                                  "C12896T"
                                                                                                                                                                ]
                                                                                                                                                              }
                                                                                                                                                            },
                                                                                                                                                            "name": "Uruguay/CHY-M100/2020",
                                                                                                                                                            "node_attrs": {
                                                                                                                                                              "author": {
                                                                                                                                                                "author": "Daiana Mir et al",
                                                                                                                                                                "value": "Daiana Mir et al"
                                                                                                                                                              },
                                                                                                                                                              "clade_membership": {
                                                                                                                                                                "value": "20B"
                                                                                                                                                              },
                                                                                                                                                              "country": {
                                                                                                                                                                "value": "Uruguay"
                                                                                                                                                              },
                                                                                                                                                              "div": 12,
                                                                                                                                                              "division": {
                                                                                                                                                                "value": "Rocha"
                                                                                                                                                              },
                                                                                                                                                              "division_exposure": {
                                                                                                                                                                "value": "Rocha"
                                                                                                                                                              },
                                                                                                                                                              "gisaid_epi_isl": {
                                                                                                                                                                "value": "EPI_ISL_750175"
                                                                                                                                                              },
                                                                                                                                                              "host": {
                                                                                                                                                                "value": "Human"
                                                                                                                                                              },
                                                                                                                                                              "custom_location": {
                                                                                                                                                                "confidence": {
                                                                                                                                                                  "South America": 1.0
                                                                                                                                                                },
                                                                                                                                                                "entropy": -1.000088900581841e-12,
                                                                                                                                                                "value": "South America"
                                                                                                                                                              },
                                                                                                                                                              "location": {
                                                                                                                                                                "value": "Chuy"
                                                                                                                                                              },
                                                                                                                                                              "num_date": {
                                                                                                                                                                "confidence": [
                                                                                                                                                                  2020.5396174863388,
                                                                                                                                                                  2020.5396174863388
                                                                                                                                                                ],
                                                                                                                                                                "value": 2020.5396174863388
                                                                                                                                                              },
                                                                                                                                                              "originating_lab": {
                                                                                                                                                                "value": "CENUR Este-Sede Rocha-UdelaR"
                                                                                                                                                              },
                                                                                                                                                              "pangolin_lineage": {
                                                                                                                                                                "value": "B.1.1.28"
                                                                                                                                                              },
                                                                                                                                                              "recency": {
                                                                                                                                                                "value": "Older"
                                                                                                                                                              },
                                                                                                                                                              "region": {
                                                                                                                                                                "value": "South America"
                                                                                                                                                              },
                                                                                                                                                              "region_exposure": {
                                                                                                                                                                "value": "South America"
                                                                                                                                                              },
                                                                                                                                                              "subclade_membership": {
                                                                                                                                                                "value": "20B"
                                                                                                                                                              },
                                                                                                                                                              "submitting_lab": {
                                                                                                                                                                "value": "Institut Pasteur de Montevideo"
                                                                                                                                                              },
                                                                                                                                                              "url": "https://www.gisaid.org"
                                                                                                                                                            }
                                                                                                                                                          },
                                                                                                                                                          {
                                                                                                                                                            "branch_attrs": {
                                                                                                                                                              "labels": {
                                                                                                                                                                "aa": "ORF1a: L1249F; ORF1b: T1996M; S: D1153A"
                                                                                                                                                              },
                                                                                                                                                              "mutations": {
                                                                                                                                                                "ORF1a": [
                                                                                                                                                                  "L1249F"
                                                                                                                                                                ],
                                                                                                                                                                "ORF1b": [
                                                                                                                                                                  "T1996M"
                                                                                                                                                                ],
                                                                                                                                                                "S": [
                                                                                                                                                                  "D1153A"
                                                                                                                                                                ],
                                                                                                                                                                "nuc": [
                                                                                                                                                                  "C1912T",
                                                                                                                                                                  "G2890T",
                                                                                                                                                                  "C4010T",
                                                                                                                                                                  "C4345T",
                                                                                                                                                                  "C10183T",
                                                                                                                                                                  "T17181C",
                                                                                                                                                                  "C19454T",
                                                                                                                                                                  "G20670A",
                                                                                                                                                                  "C24023T",
                                                                                                                                                                  "A25020C"
                                                                                                                                                                ]
                                                                                                                                                              }
                                                                                                                                                            },
                                                                                                                                                            "name": "Brazil/AM-20842986CO/2020",
                                                                                                                                                            "node_attrs": {

                                                                                                                                                              "author": {
                                                                                                                                                                "author": "Valdinete Nascimento et al",
                                                                                                                                                                "value": "Valdinete Nascimento et al B"
                                                                                                                                                              },
                                                                                                                                                              "clade_membership": {
                                                                                                                                                                "value": "20B"
                                                                                                                                                              },
                                                                                                                                                              "country": {
                                                                                                                                                                "value": "Brazil"
                                                                                                                                                              },
                                                                                                                                                              "div": 19,
                                                                                                                                                              "division": {
                                                                                                                                                                "value": "Amazonas BR"
                                                                                                                                                              },
                                                                                                                                                              "division_exposure": {
                                                                                                                                                                "value": "Amazonas BR"
                                                                                                                                                              },
                                                                                                                                                              "gisaid_epi_isl": {
                                                                                                                                                                "value": "EPI_ISL_1068146"
                                                                                                                                                              },
                                                                                                                                                              "host": {
                                                                                                                                                                "value": "Human"
                                                                                                                                                              },
                                                                                                                                                              "custom_location": {
                                                                                                                                                                "confidence": {
                                                                                                                                                                  "Brazil": 1.0
                                                                                                                                                                },
                                                                                                                                                                "entropy": -1.000088900581841e-12,
                                                                                                                                                                "value": "Brazil"
                                                                                                                                                              },
                                                                                                                                                              "location": {
                                                                                                                                                                "value": "Manaus"
                                                                                                                                                              },
                                                                                                                                                              "num_date": {
                                                                                                                                                                "confidence": [
                                                                                                                                                                  2020.938524590164,
                                                                                                                                                                  2020.938524590164
                                                                                                                                                                ],
                                                                                                                                                                "value": 2020.938524590164
                                                                                                                                                              },
                                                                                                                                                              "originating_lab": {
                                                                                                                                                                "value": "Laboratorio de Ecologia de Doencas Transmissiveis na Amazonia, Instituto Leonidas e Maria Deane - Fiocruz Amazonia"
                                                                                                                                                              },
                                                                                                                                                              "pangolin_lineage": {
                                                                                                                                                                "value": "B.1.1.28"
                                                                                                                                                              },
                                                                                                                                                              "recency": {
                                                                                                                                                                "value": "One week ago"
                                                                                                                                                              },
                                                                                                                                                              "region": {
                                                                                                                                                                "value": "South America"
                                                                                                                                                              },
                                                                                                                                                              "region_exposure": {
                                                                                                                                                                "value": "South America"
                                                                                                                                                              },

                                                                                                                                                              "subclade_membership": {
                                                                                                                                                                "value": "20B"
                                                                                                                                                              },
                                                                                                                                                              "submitting_lab": {
                                                                                                                                                                "value": "Laboratorio de Ecologia de Doencas Transmissiveis na Amazonia, Instituto Leonidas e Maria Deane - Fiocruz Amazonia"
                                                                                                                                                              },
                                                                                                                                                              "url": "https://www.gisaid.org"
                                                                                                                                                            }
                                                                                                                                                          }
                                                                                                                                                        ],
                                                                                                                                                        "name": "NODE_0002924",
                                                                                                                                                        "node_attrs": {
                                                                                                                                                          "clade_membership": {
                                                                                                                                                            "value": "20B"
                                                                                                                                                          },
                                                                                                                                                          "div": 9,
                                                                                                                                                          "custom_location": {
                                                                                                                                                            "confidence": {
                                                                                                                                                              "Asia": 0.0038219866333691053,
                                                                                                                                                              "Brazil": 0.2567513074571575,
                                                                                                                                                              "Europe": 0.03368352805001194,
                                                                                                                                                              "South America": 0.7038682962032792
                                                                                                                                                            },
                                                                                                                                                            "entropy": 0.7455926347667743,
                                                                                                                                                            "value": "South America"
                                                                                                                                                          },
                                                                                                                                                          "num_date": {
                                                                                                                                                            "confidence": [
                                                                                                                                                              2020.41713243672,
                                                                                                                                                              2020.5245675371473
                                                                                                                                                            ],
                                                                                                                                                            "value": 2020.4788730838086
                                                                                                                                                          },
                                                                                                                                                          "subclade_membership": {
                                                                                                                                                            "value": "20B"
                                                                                                                                                          }
                                                                                                                                                        }
                                                                                                                                                      },
                                                                                                                                                      {
                                                                                                                                                        "branch_attrs": {
                                                                                                                                                          "mutations": {}
                                                                                                                                                        },
                                                                                                                                                        "children": [
                                                                                                                                                          {
                                                                                                                                                            "branch_attrs": {
                                                                                                                                                              "labels": {
                                                                                                                                                                "aa": "ORF1a: D1036E, T1854I, I3512T; ORF3a: A33S; S: I692L, K1073N"
                                                                                                                                                              },
                                                                                                                                                              "mutations": {
                                                                                                                                                                "ORF1a": [
                                                                                                                                                                  "D1036E",
                                                                                                                                                                  "T1854I",
                                                                                                                                                                  "I3512T"
                                                                                                                                                                ],
                                                                                                                                                                "ORF3a": [
                                                                                                                                                                  "A33S"
                                                                                                                                                                ],
                                                                                                                                                                "S": [
                                                                                                                                                                  "I692L",
                                                                                                                                                                  "K1073N"
                                                                                                                                                                ],
                                                                                                                                                                "nuc": [
                                                                                                                                                                  "C3373A",
                                                                                                                                                                  "C5826T",
                                                                                                                                                                  "T10800C",
                                                                                                                                                                  "A23636C",
                                                                                                                                                                  "G24781C",
                                                                                                                                                                  "G25489T",
                                                                                                                                                                  "C27920T"
                                                                                                                                                                ]
                                                                                                                                                              }
                                                                                                                                                            },
                                                                                                                                                            "name": "CzechRepublic/NRL-10549/2020",
                                                                                                                                                            "node_attrs": {

                                                                                                                                                              "author": {
                                                                                                                                                                "author": "Nagy et al",
                                                                                                                                                                "value": "Nagy et al"
                                                                                                                                                              },
                                                                                                                                                              "clade_membership": {
                                                                                                                                                                "value": "20B"
                                                                                                                                                              },
                                                                                                                                                              "country": {
                                                                                                                                                                "value": "Europe"
                                                                                                                                                              },
                                                                                                                                                              "div": 15,
                                                                                                                                                              "division": {
                                                                                                                                                                "value": "Europe"
                                                                                                                                                              },
                                                                                                                                                              "division_exposure": {
                                                                                                                                                                "value": "Europe"
                                                                                                                                                              },
                                                                                                                                                              "gisaid_epi_isl": {
                                                                                                                                                                "value": "EPI_ISL_693681"
                                                                                                                                                              },
                                                                                                                                                              "host": {
                                                                                                                                                                "value": "Human"
                                                                                                                                                              },
                                                                                                                                                              "custom_location": {
                                                                                                                                                                "confidence": {
                                                                                                                                                                  "Europe": 0.9999999999999999
                                                                                                                                                                },
                                                                                                                                                                "entropy": -9.99866855976916e-13,
                                                                                                                                                                "value": "Europe"
                                                                                                                                                              },
                                                                                                                                                              "num_date": {
                                                                                                                                                                "confidence": [
                                                                                                                                                                  2020.8265027322404,
                                                                                                                                                                  2020.8265027322404
                                                                                                                                                                ],
                                                                                                                                                                "value": 2020.8265027322404
                                                                                                                                                              },
                                                                                                                                                              "originating_lab": {
                                                                                                                                                                "value": "The National Institute of Public Health"
                                                                                                                                                              },
                                                                                                                                                              "pangolin_lineage": {
                                                                                                                                                                "value": "B.1.1.247"
                                                                                                                                                              },
                                                                                                                                                              "recency": {
                                                                                                                                                                "value": "Older"
                                                                                                                                                              },
                                                                                                                                                              "region": {
                                                                                                                                                                "value": "Europe"
                                                                                                                                                              },
                                                                                                                                                              "region_exposure": {
                                                                                                                                                                "value": "Europe"
                                                                                                                                                              },

                                                                                                                                                              "subclade_membership": {
                                                                                                                                                                "value": "20B"
                                                                                                                                                              },
                                                                                                                                                              "submitting_lab": {
                                                                                                                                                                "value": "State Veterinary Institute Prague"
                                                                                                                                                              },
                                                                                                                                                              "url": "https://www.gisaid.org"
                                                                                                                                                            }
                                                                                                                                                          },
                                                                                                                                                          {
                                                                                                                                                            "branch_attrs": {
                                                                                                                                                              "labels": {
                                                                                                                                                                "aa": "ORF1a: E942D, K3577N"
                                                                                                                                                              },
                                                                                                                                                              "mutations": {
                                                                                                                                                                "ORF1a": [
                                                                                                                                                                  "E942D",
                                                                                                                                                                  "K3577N"
                                                                                                                                                                ],
                                                                                                                                                                "nuc": [
                                                                                                                                                                  "G3091T",
                                                                                                                                                                  "G10996T",
                                                                                                                                                                  "C24106T"
                                                                                                                                                                ]
                                                                                                                                                              }
                                                                                                                                                            },
                                                                                                                                                            "children": [
                                                                                                                                                              {
                                                                                                                                                                "branch_attrs": {
                                                                                                                                                                  "labels": {
                                                                                                                                                                    "aa": "ORF1a: A3456T; ORF1b: R1052K"
                                                                                                                                                                  },
                                                                                                                                                                  "mutations": {
                                                                                                                                                                    "ORF1a": [
                                                                                                                                                                      "A3456T"
                                                                                                                                                                    ],
                                                                                                                                                                    "ORF1b": [
                                                                                                                                                                      "R1052K"
                                                                                                                                                                    ],
                                                                                                                                                                    "nuc": [
                                                                                                                                                                      "G10631A",
                                                                                                                                                                      "G16622A"
                                                                                                                                                                    ]
                                                                                                                                                                  }
                                                                                                                                                                },
                                                                                                                                                                "name": "Brazil/PB-29640/2020",
                                                                                                                                                                "node_attrs": {
                                                                                                                                                                  "author": {
                                                                                                                                                                    "author": "Paola Resende et al",
                                                                                                                                                                    "value": "Paola Resende et al B"
                                                                                                                                                                  },
                                                                                                                                                                  "clade_membership": {
                                                                                                                                                                    "value": "20B"
                                                                                                                                                                  },
                                                                                                                                                                  "country": {
                                                                                                                                                                    "value": "Brazil"
                                                                                                                                                                  },
                                                                                                                                                                  "div": 13,
                                                                                                                                                                  "division": {
                                                                                                                                                                    "value": "Paraiba"
                                                                                                                                                                  },
                                                                                                                                                                  "division_exposure": {
                                                                                                                                                                    "value": "Paraiba"
                                                                                                                                                                  },
                                                                                                                                                                  "gisaid_epi_isl": {
                                                                                                                                                                    "value": "EPI_ISL_792630"
                                                                                                                                                                  },
                                                                                                                                                                  "host": {
                                                                                                                                                                    "value": "Human"
                                                                                                                                                                  },
                                                                                                                                                                  "custom_location": {
                                                                                                                                                                    "confidence": {
                                                                                                                                                                      "Brazil": 0.9999999999999999
                                                                                                                                                                    },
                                                                                                                                                                    "entropy": -9.99866855976916e-13,
                                                                                                                                                                    "value": "Brazil"
                                                                                                                                                                  },
                                                                                                                                                                  "num_date": {
                                                                                                                                                                    "confidence": [
                                                                                                                                                                      2020.8483606557377,
                                                                                                                                                                      2020.8483606557377
                                                                                                                                                                    ],
                                                                                                                                                                    "value": 2020.8483606557377
                                                                                                                                                                  },
                                                                                                                                                                  "originating_lab": {
                                                                                                                                                                    "value": "LACEN-PB"
                                                                                                                                                                  },
                                                                                                                                                                  "pangolin_lineage": {
                                                                                                                                                                    "value": "B.1.1.29"
                                                                                                                                                                  },
                                                                                                                                                                  "recency": {
                                                                                                                                                                    "value": "Older"
                                                                                                                                                                  },
                                                                                                                                                                  "region": {
                                                                                                                                                                    "value": "South America"
                                                                                                                                                                  },
                                                                                                                                                                  "region_exposure": {
                                                                                                                                                                    "value": "South America"
                                                                                                                                                                  },
                                                                                                                                                                  "subclade_membership": {
                                                                                                                                                                    "value": "20B"
                                                                                                                                                                  },
                                                                                                                                                                  "submitting_lab": {
                                                                                                                                                                    "value": "Laboratory of Respiratory Viruses and Measles, Oswaldo Cruz Institute, FIOCRUZ"
                                                                                                                                                                  },
                                                                                                                                                                  "url": "https://www.gisaid.org"
                                                                                                                                                                }
                                                                                                                                                              },
                                                                                                                                                              {
                                                                                                                                                                "branch_attrs": {
                                                                                                                                                                  "mutations": {}
                                                                                                                                                                },
                                                                                                                                                                "children": [
                                                                                                                                                                  {
                                                                                                                                                                    "branch_attrs": {
                                                                                                                                                                      "labels": {
                                                                                                                                                                        "aa": "ORF1a: P2134S"
                                                                                                                                                                      },
                                                                                                                                                                      "mutations": {
                                                                                                                                                                        "ORF1a": [
                                                                                                                                                                          "P2134S"
                                                                                                                                                                        ],
                                                                                                                                                                        "nuc": [
                                                                                                                                                                          "C6665T"
                                                                                                                                                                        ]
                                                                                                                                                                      }
                                                                                                                                                                    },
                                                                                                                                                                    "name": "Brazil/PB-29644/2020",
                                                                                                                                                                    "node_attrs": {
                                                                                                                                                                      "author": {
                                                                                                                                                                        "author": "Paola Resende et al",
                                                                                                                                                                        "value": "Paola Resende et al B"
                                                                                                                                                                      },
                                                                                                                                                                      "clade_membership": {
                                                                                                                                                                        "value": "20B"
                                                                                                                                                                      },
                                                                                                                                                                      "country": {
                                                                                                                                                                        "value": "Brazil"
                                                                                                                                                                      },
                                                                                                                                                                      "div": 12,
                                                                                                                                                                      "division": {
                                                                                                                                                                        "value": "Paraiba"
                                                                                                                                                                      },
                                                                                                                                                                      "division_exposure": {
                                                                                                                                                                        "value": "Paraiba"
                                                                                                                                                                      },
                                                                                                                                                                      "gisaid_epi_isl": {
                                                                                                                                                                        "value": "EPI_ISL_792632"
                                                                                                                                                                      },
                                                                                                                                                                      "host": {
                                                                                                                                                                        "value": "Human"
                                                                                                                                                                      },
                                                                                                                                                                      "custom_location": {
                                                                                                                                                                        "confidence": {
                                                                                                                                                                          "Brazil": 1.0
                                                                                                                                                                        },
                                                                                                                                                                        "entropy": -1.000088900581841e-12,
                                                                                                                                                                        "value": "Brazil"
                                                                                                                                                                      },
                                                                                                                                                                      "num_date": {
                                                                                                                                                                        "confidence": [
                                                                                                                                                                          2020.8565573770493,
                                                                                                                                                                          2020.8565573770493
                                                                                                                                                                        ],
                                                                                                                                                                        "value": 2020.8565573770493
                                                                                                                                                                      },
                                                                                                                                                                      "originating_lab": {
                                                                                                                                                                        "value": "LACEN-PB"
                                                                                                                                                                      },
                                                                                                                                                                      "pangolin_lineage": {
                                                                                                                                                                        "value": "B.1.1.29"
                                                                                                                                                                      },
                                                                                                                                                                      "recency": {
                                                                                                                                                                        "value": "Older"
                                                                                                                                                                      },
                                                                                                                                                                      "region": {
                                                                                                                                                                        "value": "South America"
                                                                                                                                                                      },
                                                                                                                                                                      "region_exposure": {
                                                                                                                                                                        "value": "South America"
                                                                                                                                                                      },
                                                                                                                                                                      "subclade_membership": {
                                                                                                                                                                        "value": "20B"
                                                                                                                                                                      },
                                                                                                                                                                      "submitting_lab": {
                                                                                                                                                                        "value": "Laboratory of Respiratory Viruses and Measles, Oswaldo Cruz Institute, FIOCRUZ"
                                                                                                                                                                      },
                                                                                                                                                                      "url": "https://www.gisaid.org"
                                                                                                                                                                    }
                                                                                                                                                                  },
                                                                                                                                                                  {
                                                                                                                                                                    "branch_attrs": {
                                                                                                                                                                      "mutations": {}
                                                                                                                                                                    },
                                                                                                                                                                    "name": "Brazil/PB-29649/2020",
                                                                                                                                                                    "node_attrs": {
                                                                                                                                                                      "author": {
                                                                                                                                                                        "author": "Paola Resende et al",
                                                                                                                                                                        "value": "Paola Resende et al B"
                                                                                                                                                                      },
                                                                                                                                                                      "clade_membership": {
                                                                                                                                                                        "value": "20B"
                                                                                                                                                                      },
                                                                                                                                                                      "country": {
                                                                                                                                                                        "value": "Brazil"
                                                                                                                                                                      },
                                                                                                                                                                      "div": 11,
                                                                                                                                                                      "division": {
                                                                                                                                                                        "value": "Paraiba"
                                                                                                                                                                      },
                                                                                                                                                                      "division_exposure": {
                                                                                                                                                                        "value": "Paraiba"
                                                                                                                                                                      },
                                                                                                                                                                      "gisaid_epi_isl": {
                                                                                                                                                                        "value": "EPI_ISL_792636"
                                                                                                                                                                      },
                                                                                                                                                                      "host": {
                                                                                                                                                                        "value": "Human"
                                                                                                                                                                      },
                                                                                                                                                                      "custom_location": {
                                                                                                                                                                        "confidence": {
                                                                                                                                                                          "Brazil": 1.0
                                                                                                                                                                        },
                                                                                                                                                                        "entropy": -1.000088900581841e-12,
                                                                                                                                                                        "value": "Brazil"
                                                                                                                                                                      },
                                                                                                                                                                      "num_date": {
                                                                                                                                                                        "confidence": [
                                                                                                                                                                          2020.8592896174864,
                                                                                                                                                                          2020.8592896174864
                                                                                                                                                                        ],
                                                                                                                                                                        "value": 2020.8592896174864
                                                                                                                                                                      },
                                                                                                                                                                      "originating_lab": {
                                                                                                                                                                        "value": "LACEN-PB"
                                                                                                                                                                      },
                                                                                                                                                                      "pangolin_lineage": {
                                                                                                                                                                        "value": "B.1.1.29"
                                                                                                                                                                      },
                                                                                                                                                                      "recency": {
                                                                                                                                                                        "value": "Older"
                                                                                                                                                                      },
                                                                                                                                                                      "region": {
                                                                                                                                                                        "value": "South America"
                                                                                                                                                                      },
                                                                                                                                                                      "region_exposure": {
                                                                                                                                                                        "value": "South America"
                                                                                                                                                                      },
                                                                                                                                                                      "subclade_membership": {
                                                                                                                                                                        "value": "20B"
                                                                                                                                                                      },
                                                                                                                                                                      "submitting_lab": {
                                                                                                                                                                        "value": "Laboratory of Respiratory Viruses and Measles, Oswaldo Cruz Institute, FIOCRUZ"
                                                                                                                                                                      },
                                                                                                                                                                      "url": "https://www.gisaid.org"
                                                                                                                                                                    }
                                                                                                                                                                  }
                                                                                                                                                                ],
                                                                                                                                                                "name": "NODE_0003138",
                                                                                                                                                                "node_attrs": {
                                                                                                                                                                  "clade_membership": {
                                                                                                                                                                    "value": "20B"
                                                                                                                                                                  },
                                                                                                                                                                  "div": 11,
                                                                                                                                                                  "custom_location": {
                                                                                                                                                                    "confidence": {
                                                                                                                                                                      "Brazil": 0.9980245002169983
                                                                                                                                                                    },
                                                                                                                                                                    "entropy": 0.01607634126681232,
                                                                                                                                                                    "value": "Brazil"
                                                                                                                                                                  },
                                                                                                                                                                  "num_date": {
                                                                                                                                                                    "confidence": [
                                                                                                                                                                      2020.7837603925475,
                                                                                                                                                                      2020.8523214657148
                                                                                                                                                                    ],
                                                                                                                                                                    "value": 2020.826150155184
                                                                                                                                                                  },
                                                                                                                                                                  "subclade_membership": {
                                                                                                                                                                    "value": "20B"
                                                                                                                                                                  }
                                                                                                                                                                }
                                                                                                                                                              }
                                                                                                                                                            ],
                                                                                                                                                            "name": "NODE_0002926",
                                                                                                                                                            "node_attrs": {
                                                                                                                                                              "clade_membership": {
                                                                                                                                                                "value": "20B"
                                                                                                                                                              },
                                                                                                                                                              "div": 11,
                                                                                                                                                              "custom_location": {
                                                                                                                                                                "confidence": {
                                                                                                                                                                  "Brazil": 0.9735494064850881,
                                                                                                                                                                  "Europe": 0.005109314830586159,
                                                                                                                                                                  "Rio Grande do Sul": 0.0016507369091500034,
                                                                                                                                                                  "South America": 0.01923945263271319
                                                                                                                                                                },
                                                                                                                                                                "entropy": 0.14346896177472432,
                                                                                                                                                                "value": "Brazil"
                                                                                                                                                              },
                                                                                                                                                              "num_date": {
                                                                                                                                                                "confidence": [
                                                                                                                                                                  2020.7194641373592,
                                                                                                                                                                  2020.8483606557377
                                                                                                                                                                ],
                                                                                                                                                                "value": 2020.7875167391348
                                                                                                                                                              },
                                                                                                                                                              "subclade_membership": {
                                                                                                                                                                "value": "20B"
                                                                                                                                                              }
                                                                                                                                                            }
                                                                                                                                                          }
                                                                                                                                                        ],
                                                                                                                                                        "name": "NODE_0003134",
                                                                                                                                                        "node_attrs": {
                                                                                                                                                          "clade_membership": {
                                                                                                                                                            "value": "20B"
                                                                                                                                                          },
                                                                                                                                                          "div": 8,
                                                                                                                                                          "custom_location": {
                                                                                                                                                            "confidence": {
                                                                                                                                                              "Asia": 0.011836341612560336,
                                                                                                                                                              "Brazil": 0.30599530255061874,
                                                                                                                                                              "Europe": 0.2813977758544506,
                                                                                                                                                              "South America": 0.39544891628036016
                                                                                                                                                            },
                                                                                                                                                            "entropy": 1.172061999133184,
                                                                                                                                                            "value": "South America"
                                                                                                                                                          },
                                                                                                                                                          "num_date": {
                                                                                                                                                            "confidence": [
                                                                                                                                                              2020.3770423577046,
                                                                                                                                                              2020.7024358000535
                                                                                                                                                            ],
                                                                                                                                                            "value": 2020.4812615095086
                                                                                                                                                          },
                                                                                                                                                          "subclade_membership": {
                                                                                                                                                            "value": "20B"
                                                                                                                                                          }
                                                                                                                                                        }
                                                                                                                                                      }
                                                                                                                                                    ],
                                                                                                                                                    "name": "NODE_0002923",
                                                                                                                                                    "node_attrs": {
                                                                                                                                                      "clade_membership": {
                                                                                                                                                        "value": "20B"
                                                                                                                                                      },
                                                                                                                                                      "div": 8,
                                                                                                                                                      "custom_location": {
                                                                                                                                                        "confidence": {
                                                                                                                                                          "Asia": 0.013908030929693352,
                                                                                                                                                          "Brazil": 0.20618820013512554,
                                                                                                                                                          "Europe": 0.12486892359767754,
                                                                                                                                                          "South America": 0.6520689423094502
                                                                                                                                                        },
                                                                                                                                                        "entropy": 0.9439274947834215,
                                                                                                                                                        "value": "South America"
                                                                                                                                                      },
                                                                                                                                                      "num_date": {
                                                                                                                                                        "confidence": [
                                                                                                                                                          2020.3834159383525,
                                                                                                                                                          2020.5050325405205
                                                                                                                                                        ],
                                                                                                                                                        "value": 2020.4384781584167
                                                                                                                                                      },
                                                                                                                                                      "subclade_membership": {
                                                                                                                                                        "value": "20B"
                                                                                                                                                      }
                                                                                                                                                    }
                                                                                                                                                  }
                                                                                                                                                ],
                                                                                                                                                "name": "NODE_0003129",
                                                                                                                                                "node_attrs": {
                                                                                                                                                  "clade_membership": {
                                                                                                                                                    "value": "20B"
                                                                                                                                                  },
                                                                                                                                                  "div": 7,
                                                                                                                                                  "custom_location": {
                                                                                                                                                    "confidence": {
                                                                                                                                                      "Asia": 0.045805938768781626,
                                                                                                                                                      "Brazil": 0.026947780688965944,
                                                                                                                                                      "Europe": 0.15726107262754568,
                                                                                                                                                      "South America": 0.7656021400665775
                                                                                                                                                    },
                                                                                                                                                    "entropy": 0.7611077140163472,
                                                                                                                                                    "value": "South America"
                                                                                                                                                  },
                                                                                                                                                  "num_date": {
                                                                                                                                                    "confidence": [
                                                                                                                                                      2020.3560146217076,
                                                                                                                                                      2020.402511333567
                                                                                                                                                    ],
                                                                                                                                                    "value": 2020.3862012478828
                                                                                                                                                  },
                                                                                                                                                  "subclade_membership": {
                                                                                                                                                    "value": "20B"
                                                                                                                                                  }
                                                                                                                                                }
                                                                                                                                              }
                                                                                                                                            ],
                                                                                                                                            "name": "NODE_0003122",
                                                                                                                                            "node_attrs": {
                                                                                                                                              "clade_membership": {
                                                                                                                                                "value": "20B"
                                                                                                                                              },
                                                                                                                                              "div": 7,
                                                                                                                                              "custom_location": {
                                                                                                                                                "confidence": {
                                                                                                                                                  "Africa": 0.011548758464616985,
                                                                                                                                                  "Asia": 0.26589546381358486,
                                                                                                                                                  "Europe": 0.3505406481400613,
                                                                                                                                                  "South America": 0.3654063808303
                                                                                                                                                },
                                                                                                                                                "entropy": 1.177292049481549,
                                                                                                                                                "value": "South America"
                                                                                                                                              },
                                                                                                                                              "num_date": {
                                                                                                                                                "confidence": [
                                                                                                                                                  2020.3525663581129,
                                                                                                                                                  2020.3924614321008
                                                                                                                                                ],
                                                                                                                                                "value": 2020.3780570298757
                                                                                                                                              },
                                                                                                                                              "subclade_membership": {
                                                                                                                                                "value": "20B"
                                                                                                                                              }
                                                                                                                                            }
                                                                                                                                          },
                                                                                                                                          {
                                                                                                                                            "branch_attrs": {
                                                                                                                                              "mutations": {}
                                                                                                                                            },
                                                                                                                                            "children": [
                                                                                                                                              {
                                                                                                                                                "branch_attrs": {
                                                                                                                                                  "mutations": {}
                                                                                                                                                },
                                                                                                                                                "children": [
                                                                                                                                                  {
                                                                                                                                                    "branch_attrs": {
                                                                                                                                                      "labels": {
                                                                                                                                                        "aa": "S: S12F"
                                                                                                                                                      },
                                                                                                                                                      "mutations": {
                                                                                                                                                        "S": [
                                                                                                                                                          "S12F"
                                                                                                                                                        ],
                                                                                                                                                        "nuc": [
                                                                                                                                                          "C21597T",
                                                                                                                                                          "C29144T"
                                                                                                                                                        ]
                                                                                                                                                      }
                                                                                                                                                    },
                                                                                                                                                    "children": [
                                                                                                                                                      {
                                                                                                                                                        "branch_attrs": {
                                                                                                                                                          "labels": {
                                                                                                                                                            "aa": "N: T282I; ORF1a: A903V, A3901S; ORF1b: A2282V, R2613C; ORF7b: T40I; S: D936Y, E1207D"
                                                                                                                                                          },
                                                                                                                                                          "mutations": {
                                                                                                                                                            "N": [
                                                                                                                                                              "T282I"
                                                                                                                                                            ],
                                                                                                                                                            "ORF1a": [
                                                                                                                                                              "A903V",
                                                                                                                                                              "A3901S"
                                                                                                                                                            ],
                                                                                                                                                            "ORF1b": [
                                                                                                                                                              "A2282V",
                                                                                                                                                              "R2613C"
                                                                                                                                                            ],
                                                                                                                                                            "ORF7b": [
                                                                                                                                                              "T40I"
                                                                                                                                                            ],
                                                                                                                                                            "S": [
                                                                                                                                                              "D936Y",
                                                                                                                                                              "E1207D"
                                                                                                                                                            ],
                                                                                                                                                            "nuc": [
                                                                                                                                                              "C2973T",
                                                                                                                                                              "G11966T",
                                                                                                                                                              "C18888T",
                                                                                                                                                              "C20312T",
                                                                                                                                                              "C21304T",
                                                                                                                                                              "G24368T",
                                                                                                                                                              "G25183T",
                                                                                                                                                              "C27874T",
                                                                                                                                                              "C29118T"
                                                                                                                                                            ]
                                                                                                                                                          }
                                                                                                                                                        },
                                                                                                                                                        "name": "Singapore/1438/2020",
                                                                                                                                                        "node_attrs": {

                                                                                                                                                          "author": {
                                                                                                                                                            "author": "Tze Minn Mak et al",
                                                                                                                                                            "value": "Tze Minn Mak et al"
                                                                                                                                                          },
                                                                                                                                                          "clade_membership": {
                                                                                                                                                            "value": "20B"
                                                                                                                                                          },
                                                                                                                                                          "country": {
                                                                                                                                                            "value": "Asia"
                                                                                                                                                          },
                                                                                                                                                          "div": 18,
                                                                                                                                                          "division": {
                                                                                                                                                            "value": "Asia"
                                                                                                                                                          },
                                                                                                                                                          "division_exposure": {
                                                                                                                                                            "value": "Asia"
                                                                                                                                                          },
                                                                                                                                                          "gisaid_epi_isl": {
                                                                                                                                                            "value": "EPI_ISL_693326"
                                                                                                                                                          },
                                                                                                                                                          "host": {
                                                                                                                                                            "value": "Human"
                                                                                                                                                          },
                                                                                                                                                          "custom_location": {
                                                                                                                                                            "confidence": {
                                                                                                                                                              "Asia": 1.0
                                                                                                                                                            },
                                                                                                                                                            "entropy": -1.000088900581841e-12,
                                                                                                                                                            "value": "Asia"
                                                                                                                                                          },
                                                                                                                                                          "num_date": {
                                                                                                                                                            "confidence": [
                                                                                                                                                              2020.8948087431695,
                                                                                                                                                              2020.8948087431695
                                                                                                                                                            ],
                                                                                                                                                            "value": 2020.8948087431695
                                                                                                                                                          },
                                                                                                                                                          "originating_lab": {
                                                                                                                                                            "value": "National Public Health Laboratory, National Centre for Infectious Diseases"
                                                                                                                                                          },
                                                                                                                                                          "pangolin_lineage": {
                                                                                                                                                            "value": "B.1.1.63"
                                                                                                                                                          },
                                                                                                                                                          "recency": {
                                                                                                                                                            "value": "Older"
                                                                                                                                                          },
                                                                                                                                                          "region": {
                                                                                                                                                            "value": "Asia"
                                                                                                                                                          },
                                                                                                                                                          "region_exposure": {
                                                                                                                                                            "value": "Asia"
                                                                                                                                                          },

                                                                                                                                                          "subclade_membership": {
                                                                                                                                                            "value": "20B"
                                                                                                                                                          },
                                                                                                                                                          "submitting_lab": {
                                                                                                                                                            "value": "National Public Health Laboratory, National Centre for Infectious Diseases"
                                                                                                                                                          },
                                                                                                                                                          "url": "https://www.gisaid.org"
                                                                                                                                                        }
                                                                                                                                                      },
                                                                                                                                                      {
                                                                                                                                                        "branch_attrs": {
                                                                                                                                                          "labels": {
                                                                                                                                                            "aa": "ORF1a: T2154I"
                                                                                                                                                          },
                                                                                                                                                          "mutations": {
                                                                                                                                                            "ORF1a": [
                                                                                                                                                              "T2154I"
                                                                                                                                                            ],
                                                                                                                                                            "nuc": [
                                                                                                                                                              "C6040T",
                                                                                                                                                              "C6726T",
                                                                                                                                                              "C23557T",
                                                                                                                                                              "T23860C",
                                                                                                                                                              "T24100A"
                                                                                                                                                            ]
                                                                                                                                                          }
                                                                                                                                                        },
                                                                                                                                                        "name": "Philippines/PH-RITM-0028/2020",
                                                                                                                                                        "node_attrs": {

                                                                                                                                                          "author": {
                                                                                                                                                            "author": "Hannah Leah Morito et al",
                                                                                                                                                            "value": "Hannah Leah Morito et al"
                                                                                                                                                          },
                                                                                                                                                          "clade_membership": {
                                                                                                                                                            "value": "20B"
                                                                                                                                                          },
                                                                                                                                                          "country": {
                                                                                                                                                            "value": "Asia"
                                                                                                                                                          },
                                                                                                                                                          "div": 14,
                                                                                                                                                          "division": {
                                                                                                                                                            "value": "Asia"
                                                                                                                                                          },
                                                                                                                                                          "division_exposure": {
                                                                                                                                                            "value": "Asia"
                                                                                                                                                          },
                                                                                                                                                          "gisaid_epi_isl": {
                                                                                                                                                            "value": "EPI_ISL_833333"
                                                                                                                                                          },
                                                                                                                                                          "host": {
                                                                                                                                                            "value": "Human"
                                                                                                                                                          },
                                                                                                                                                          "custom_location": {
                                                                                                                                                            "confidence": {
                                                                                                                                                              "Asia": 1.0
                                                                                                                                                            },
                                                                                                                                                            "entropy": -1.000088900581841e-12,
                                                                                                                                                            "value": "Asia"
                                                                                                                                                          },
                                                                                                                                                          "num_date": {
                                                                                                                                                            "confidence": [
                                                                                                                                                              2020.7363387978141,
                                                                                                                                                              2020.7363387978141
                                                                                                                                                            ],
                                                                                                                                                            "value": 2020.7363387978141
                                                                                                                                                          },
                                                                                                                                                          "originating_lab": {
                                                                                                                                                            "value": "Batangas City Health Office"
                                                                                                                                                          },
                                                                                                                                                          "pangolin_lineage": {
                                                                                                                                                            "value": "B.1.1.63"
                                                                                                                                                          },
                                                                                                                                                          "recency": {
                                                                                                                                                            "value": "Older"
                                                                                                                                                          },
                                                                                                                                                          "region": {
                                                                                                                                                            "value": "Asia"
                                                                                                                                                          },
                                                                                                                                                          "region_exposure": {
                                                                                                                                                            "value": "Asia"
                                                                                                                                                          },

                                                                                                                                                          "subclade_membership": {
                                                                                                                                                            "value": "20B"
                                                                                                                                                          },
                                                                                                                                                          "submitting_lab": {
                                                                                                                                                            "value": "Research Institute for Tropical Medicine"
                                                                                                                                                          },
                                                                                                                                                          "url": "https://www.gisaid.org"
                                                                                                                                                        }
                                                                                                                                                      },
                                                                                                                                                      {
                                                                                                                                                        "branch_attrs": {
                                                                                                                                                          "labels": {
                                                                                                                                                            "aa": "ORF1a: L3606F"
                                                                                                                                                          },
                                                                                                                                                          "mutations": {
                                                                                                                                                            "ORF1a": [
                                                                                                                                                              "L3606F"
                                                                                                                                                            ],
                                                                                                                                                            "nuc": [
                                                                                                                                                              "G11083T",
                                                                                                                                                              "C13051T"
                                                                                                                                                            ]
                                                                                                                                                          }
                                                                                                                                                        },
                                                                                                                                                        "children": [
                                                                                                                                                          {
                                                                                                                                                            "branch_attrs": {
                                                                                                                                                              "labels": {
                                                                                                                                                                "aa": "ORF6: Q8P; ORF9b: R13H"
                                                                                                                                                              },
                                                                                                                                                              "mutations": {
                                                                                                                                                                "ORF6": [
                                                                                                                                                                  "Q8P"
                                                                                                                                                                ],
                                                                                                                                                                "ORF9b": [
                                                                                                                                                                  "R13H"
```
