## Supplementary Data 2 for "Emergence of the novel SARS-CoV-2 lineage P.4.1 and massive spread of P.2 in South Brazil": ncov_CVL_RS_South_America_14Abr2021.json (part 50 of 64)

```
                                                                                                                                                                                                                  "pangolin_lineage": {
                                                                                                                                                                                                                    "value": "B.1.1.7"
                                                                                                                                                                                                                  },
                                                                                                                                                                                                                  "recency": {
                                                                                                                                                                                                                    "value": "Older"
                                                                                                                                                                                                                  },
                                                                                                                                                                                                                  "region": {
                                                                                                                                                                                                                    "value": "South America"
                                                                                                                                                                                                                  },
                                                                                                                                                                                                                  "region_exposure": {
                                                                                                                                                                                                                    "value": "South America"
                                                                                                                                                                                                                  },

                                                                                                                                                                                                                  "subclade_membership": {
                                                                                                                                                                                                                    "value": "20I/501Y.V1"
                                                                                                                                                                                                                  },
                                                                                                                                                                                                                  "submitting_lab": {
                                                                                                                                                                                                                    "value": "Instituto Adolfo Lutz, Interdiciplinary Procedures Center, Strategic Laboratory"
                                                                                                                                                                                                                  },
                                                                                                                                                                                                                  "url": "https://www.gisaid.org"
                                                                                                                                                                                                                }
                                                                                                                                                                                                              },
                                                                                                                                                                                                              {
                                                                                                                                                                                                                "branch_attrs": {
                                                                                                                                                                                                                  "labels": {
                                                                                                                                                                                                                    "aa": "M: T175M; ORF3a: V90F; ORF7a: K119N"
                                                                                                                                                                                                                  },
                                                                                                                                                                                                                  "mutations": {
                                                                                                                                                                                                                    "M": [
                                                                                                                                                                                                                      "T175M"
                                                                                                                                                                                                                    ],
                                                                                                                                                                                                                    "ORF3a": [
                                                                                                                                                                                                                      "V90F"
                                                                                                                                                                                                                    ],
                                                                                                                                                                                                                    "ORF7a": [
                                                                                                                                                                                                                      "K119N"
                                                                                                                                                                                                                    ],
                                                                                                                                                                                                                    "nuc": [
                                                                                                                                                                                                                      "G25660T",
                                                                                                                                                                                                                      "C27046T",
                                                                                                                                                                                                                      "G27750T"
                                                                                                                                                                                                                    ]
                                                                                                                                                                                                                  }
                                                                                                                                                                                                                },
                                                                                                                                                                                                                "name": "Ghana/WACCBIP-GS148/2021",
                                                                                                                                                                                                                "node_attrs": {
                                                                                                                                                                                                                  "author": {
                                                                                                                                                                                                                    "author": "Morang'a et al",
                                                                                                                                                                                                                    "value": "Morang'a et al"
                                                                                                                                                                                                                  },
                                                                                                                                                                                                                  "clade_membership": {
                                                                                                                                                                                                                    "value": "20I/501Y.V1"
                                                                                                                                                                                                                  },
                                                                                                                                                                                                                  "country": {
                                                                                                                                                                                                                    "value": "Africa"
                                                                                                                                                                                                                  },
                                                                                                                                                                                                                  "div": 32,
                                                                                                                                                                                                                  "division": {
                                                                                                                                                                                                                    "value": "Africa"
                                                                                                                                                                                                                  },
                                                                                                                                                                                                                  "division_exposure": {
                                                                                                                                                                                                                    "value": "Africa"
                                                                                                                                                                                                                  },
                                                                                                                                                                                                                  "genbank_accession": {
                                                                                                                                                                                                                    "value": "MW571184.1"
                                                                                                                                                                                                                  },
                                                                                                                                                                                                                  "gisaid_epi_isl": {
                                                                                                                                                                                                                    "value": "EPI_ISL_944722"
                                                                                                                                                                                                                  },
                                                                                                                                                                                                                  "host": {
                                                                                                                                                                                                                    "value": "Human"
                                                                                                                                                                                                                  },
                                                                                                                                                                                                                  "custom_location": {
                                                                                                                                                                                                                    "confidence": {
                                                                                                                                                                                                                      "Africa": 1.0
                                                                                                                                                                                                                    },
                                                                                                                                                                                                                    "entropy": -1.000088900581841e-12,
                                                                                                                                                                                                                    "value": "Africa"
                                                                                                                                                                                                                  },
                                                                                                                                                                                                                  "num_date": {
                                                                                                                                                                                                                    "confidence": [
                                                                                                                                                                                                                      2021.0287671232877,
                                                                                                                                                                                                                      2021.0287671232877
                                                                                                                                                                                                                    ],
                                                                                                                                                                                                                    "value": 2021.0287671232877
                                                                                                                                                                                                                  },
                                                                                                                                                                                                                  "originating_lab": {
                                                                                                                                                                                                                    "value": "Department of Biochemistry, Cell and Molecular Biology, West African Centre for Cell Biology of Infectious Pathogens (WACCBIP), University of Ghana"
                                                                                                                                                                                                                  },
                                                                                                                                                                                                                  "pangolin_lineage": {
                                                                                                                                                                                                                    "value": "B.1.1.7"
                                                                                                                                                                                                                  },
                                                                                                                                                                                                                  "recency": {
                                                                                                                                                                                                                    "value": "One month ago"
                                                                                                                                                                                                                  },
                                                                                                                                                                                                                  "region": {
                                                                                                                                                                                                                    "value": "Africa"
                                                                                                                                                                                                                  },
                                                                                                                                                                                                                  "region_exposure": {
                                                                                                                                                                                                                    "value": "Africa"
                                                                                                                                                                                                                  },
                                                                                                                                                                                                                  "subclade_membership": {
                                                                                                                                                                                                                    "value": "20I/501Y.V1"
                                                                                                                                                                                                                  },
                                                                                                                                                                                                                  "submitting_lab": {
                                                                                                                                                                                                                    "value": "Department of Biochemistry, Cell and Molecular Biology, West African Centre for Cell Biology of Infectious Pathogens (WACCBIP), University of Ghana"
                                                                                                                                                                                                                  },
                                                                                                                                                                                                                  "url": "https://www.gisaid.org"
                                                                                                                                                                                                                }
                                                                                                                                                                                                              },
                                                                                                                                                                                                              {
                                                                                                                                                                                                                "branch_attrs": {
                                                                                                                                                                                                                  "labels": {
                                                                                                                                                                                                                    "aa": "ORF1a: T861I, C3423F; ORF1b: T2165M"
                                                                                                                                                                                                                  },
                                                                                                                                                                                                                  "mutations": {
                                                                                                                                                                                                                    "ORF1a": [
                                                                                                                                                                                                                      "T861I",
                                                                                                                                                                                                                      "C3423F"
                                                                                                                                                                                                                    ],
                                                                                                                                                                                                                    "ORF1b": [
                                                                                                                                                                                                                      "T2165M"
                                                                                                                                                                                                                    ],
                                                                                                                                                                                                                    "nuc": [
                                                                                                                                                                                                                      "C1225T",
                                                                                                                                                                                                                      "C2847T",
                                                                                                                                                                                                                      "G10533T",
                                                                                                                                                                                                                      "C13432T",
                                                                                                                                                                                                                      "C19961T"
                                                                                                                                                                                                                    ]
                                                                                                                                                                                                                  }
                                                                                                                                                                                                                },
                                                                                                                                                                                                                "name": "DRC/867/2021",
                                                                                                                                                                                                                "node_attrs": {

                                                                                                                                                                                                                  "author": {
                                                                                                                                                                                                                    "author": "Placide Mbala-Kingebeni et al",
                                                                                                                                                                                                                    "value": "Placide Mbala-Kingebeni et al"
                                                                                                                                                                                                                  },
                                                                                                                                                                                                                  "clade_membership": {
                                                                                                                                                                                                                    "value": "20I/501Y.V1"
                                                                                                                                                                                                                  },
                                                                                                                                                                                                                  "country": {
                                                                                                                                                                                                                    "value": "Africa"
                                                                                                                                                                                                                  },
                                                                                                                                                                                                                  "div": 34,
                                                                                                                                                                                                                  "division": {
                                                                                                                                                                                                                    "value": "Africa"
                                                                                                                                                                                                                  },
                                                                                                                                                                                                                  "division_exposure": {
                                                                                                                                                                                                                    "value": "Africa"
                                                                                                                                                                                                                  },
                                                                                                                                                                                                                  "gisaid_epi_isl": {
                                                                                                                                                                                                                    "value": "EPI_ISL_965124"
                                                                                                                                                                                                                  },
                                                                                                                                                                                                                  "host": {
                                                                                                                                                                                                                    "value": "Human"
                                                                                                                                                                                                                  },
                                                                                                                                                                                                                  "custom_location": {
                                                                                                                                                                                                                    "confidence": {
                                                                                                                                                                                                                      "Africa": 1.0
                                                                                                                                                                                                                    },
                                                                                                                                                                                                                    "entropy": -1.000088900581841e-12,
                                                                                                                                                                                                                    "value": "Africa"
                                                                                                                                                                                                                  },
                                                                                                                                                                                                                  "num_date": {
                                                                                                                                                                                                                    "confidence": [
                                                                                                                                                                                                                      2021.0808219178082,
                                                                                                                                                                                                                      2021.0808219178082
                                                                                                                                                                                                                    ],
                                                                                                                                                                                                                    "value": 2021.0808219178082
                                                                                                                                                                                                                  },
                                                                                                                                                                                                                  "originating_lab": {
                                                                                                                                                                                                                    "value": "Viral Respiratory Lab, National Institute for Biomedical Research (INRB)"
                                                                                                                                                                                                                  },
                                                                                                                                                                                                                  "pangolin_lineage": {
                                                                                                                                                                                                                    "value": "B.1.1.7"
                                                                                                                                                                                                                  },
                                                                                                                                                                                                                  "recency": {
                                                                                                                                                                                                                    "value": "One month ago"
                                                                                                                                                                                                                  },
                                                                                                                                                                                                                  "region": {
                                                                                                                                                                                                                    "value": "Africa"
                                                                                                                                                                                                                  },
                                                                                                                                                                                                                  "region_exposure": {
                                                                                                                                                                                                                    "value": "Africa"
                                                                                                                                                                                                                  },

                                                                                                                                                                                                                  "subclade_membership": {
                                                                                                                                                                                                                    "value": "20I/501Y.V1"
                                                                                                                                                                                                                  },
                                                                                                                                                                                                                  "submitting_lab": {
                                                                                                                                                                                                                    "value": "Pathogen Sequencing Lab, National Institute for Biomedical Research (INRB)"
                                                                                                                                                                                                                  },
                                                                                                                                                                                                                  "url": "https://www.gisaid.org"
                                                                                                                                                                                                                }
                                                                                                                                                                                                              },
                                                                                                                                                                                                              {
                                                                                                                                                                                                                "branch_attrs": {
                                                                                                                                                                                                                  "mutations": {}
                                                                                                                                                                                                                },
                                                                                                                                                                                                                "children": [
                                                                                                                                                                                                                  {
                                                                                                                                                                                                                    "branch_attrs": {
                                                                                                                                                                                                                      "labels": {
                                                                                                                                                                                                                        "aa": "S: A831V"
                                                                                                                                                                                                                      },
                                                                                                                                                                                                                      "mutations": {
                                                                                                                                                                                                                        "S": [
                                                                                                                                                                                                                          "A831V"
                                                                                                                                                                                                                        ],
                                                                                                                                                                                                                        "nuc": [
                                                                                                                                                                                                                          "C24054T"
                                                                                                                                                                                                                        ]
                                                                                                                                                                                                                      }
                                                                                                                                                                                                                    },
                                                                                                                                                                                                                    "children": [
                                                                                                                                                                                                                      {
                                                                                                                                                                                                                        "branch_attrs": {
                                                                                                                                                                                                                          "mutations": {}
                                                                                                                                                                                                                        },
                                                                                                                                                                                                                        "name": "Finland/89HEL/2020",
                                                                                                                                                                                                                        "node_attrs": {
                                                                                                                                                                                                                          "author": {
                                                                                                                                                                                                                            "author": "Teemu Smura et al",
                                                                                                                                                                                                                            "value": "Teemu Smura et al B"
                                                                                                                                                                                                                          },
                                                                                                                                                                                                                          "clade_membership": {
                                                                                                                                                                                                                            "value": "20I/501Y.V1"
                                                                                                                                                                                                                          },
                                                                                                                                                                                                                          "country": {
                                                                                                                                                                                                                            "value": "Europe"
                                                                                                                                                                                                                          },
                                                                                                                                                                                                                          "div": 30,
                                                                                                                                                                                                                          "division": {
                                                                                                                                                                                                                            "value": "Europe"
                                                                                                                                                                                                                          },
                                                                                                                                                                                                                          "division_exposure": {
                                                                                                                                                                                                                            "value": "Europe"
                                                                                                                                                                                                                          },
                                                                                                                                                                                                                          "gisaid_epi_isl": {
                                                                                                                                                                                                                            "value": "EPI_ISL_766022"
                                                                                                                                                                                                                          },
                                                                                                                                                                                                                          "host": {
                                                                                                                                                                                                                            "value": "Human"
                                                                                                                                                                                                                          },
                                                                                                                                                                                                                          "custom_location": {
                                                                                                                                                                                                                            "confidence": {
                                                                                                                                                                                                                              "Europe": 1.0
                                                                                                                                                                                                                            },
                                                                                                                                                                                                                            "entropy": -1.000088900581841e-12,
                                                                                                                                                                                                                            "value": "Europe"
                                                                                                                                                                                                                          },
                                                                                                                                                                                                                          "num_date": {
                                                                                                                                                                                                                            "confidence": [
                                                                                                                                                                                                                              2020.99043715847,
                                                                                                                                                                                                                              2020.99043715847
                                                                                                                                                                                                                            ],
                                                                                                                                                                                                                            "value": 2020.99043715847
                                                                                                                                                                                                                          },
                                                                                                                                                                                                                          "originating_lab": {
                                                                                                                                                                                                                            "value": "Department of Virology and Immunology, University of Helsinki and Helsinki University Hospital, Huslab Finland"
                                                                                                                                                                                                                          },
                                                                                                                                                                                                                          "pangolin_lineage": {
                                                                                                                                                                                                                            "value": "B.1.1.7"
                                                                                                                                                                                                                          },
                                                                                                                                                                                                                          "recency": {
                                                                                                                                                                                                                            "value": "Older"
                                                                                                                                                                                                                          },
                                                                                                                                                                                                                          "region": {
                                                                                                                                                                                                                            "value": "Europe"
                                                                                                                                                                                                                          },
                                                                                                                                                                                                                          "region_exposure": {
                                                                                                                                                                                                                            "value": "Europe"
                                                                                                                                                                                                                          },
                                                                                                                                                                                                                          "subclade_membership": {
                                                                                                                                                                                                                            "value": "20I/501Y.V1"
                                                                                                                                                                                                                          },
                                                                                                                                                                                                                          "submitting_lab": {
                                                                                                                                                                                                                            "value": "Department of Virology, Faculty of Medicine, University of Helsinki, Helsinki, Finland"
                                                                                                                                                                                                                          },
                                                                                                                                                                                                                          "url": "https://www.gisaid.org"
                                                                                                                                                                                                                        }
                                                                                                                                                                                                                      },
                                                                                                                                                                                                                      {
                                                                                                                                                                                                                        "branch_attrs": {
                                                                                                                                                                                                                          "mutations": {}
                                                                                                                                                                                                                        },
                                                                                                                                                                                                                        "name": "Singapore/45/2021",
                                                                                                                                                                                                                        "node_attrs": {

                                                                                                                                                                                                                          "author": {
                                                                                                                                                                                                                            "author": "Tze Minn Mak et al",
                                                                                                                                                                                                                            "value": "Tze Minn Mak et al"
                                                                                                                                                                                                                          },
                                                                                                                                                                                                                          "clade_membership": {
                                                                                                                                                                                                                            "value": "20I/501Y.V1"
                                                                                                                                                                                                                          },
                                                                                                                                                                                                                          "country": {
                                                                                                                                                                                                                            "value": "Asia"
                                                                                                                                                                                                                          },
                                                                                                                                                                                                                          "div": 30,
                                                                                                                                                                                                                          "division": {
                                                                                                                                                                                                                            "value": "Asia"
                                                                                                                                                                                                                          },
                                                                                                                                                                                                                          "division_exposure": {
                                                                                                                                                                                                                            "value": "Asia"
                                                                                                                                                                                                                          },
                                                                                                                                                                                                                          "gisaid_epi_isl": {
                                                                                                                                                                                                                            "value": "EPI_ISL_825083"
                                                                                                                                                                                                                          },
                                                                                                                                                                                                                          "host": {
                                                                                                                                                                                                                            "value": "Human"
                                                                                                                                                                                                                          },
                                                                                                                                                                                                                          "custom_location": {
                                                                                                                                                                                                                            "confidence": {
                                                                                                                                                                                                                              "Asia": 1.0
                                                                                                                                                                                                                            },
                                                                                                                                                                                                                            "entropy": -1.000088900581841e-12,
                                                                                                                                                                                                                            "value": "Asia"
                                                                                                                                                                                                                          },
                                                                                                                                                                                                                          "num_date": {
                                                                                                                                                                                                                            "confidence": [
                                                                                                                                                                                                                              2021.0205479452054,
                                                                                                                                                                                                                              2021.0205479452054
                                                                                                                                                                                                                            ],
                                                                                                                                                                                                                            "value": 2021.0205479452054
                                                                                                                                                                                                                          },
                                                                                                                                                                                                                          "originating_lab": {
                                                                                                                                                                                                                            "value": "National Public Health Laboratory, National Centre for Infectious Diseases"
                                                                                                                                                                                                                          },
                                                                                                                                                                                                                          "pangolin_lineage": {
                                                                                                                                                                                                                            "value": "B.1.1.7"
                                                                                                                                                                                                                          },
                                                                                                                                                                                                                          "recency": {
                                                                                                                                                                                                                            "value": "Older"
                                                                                                                                                                                                                          },
                                                                                                                                                                                                                          "region": {
                                                                                                                                                                                                                            "value": "Asia"
                                                                                                                                                                                                                          },
                                                                                                                                                                                                                          "region_exposure": {
                                                                                                                                                                                                                            "value": "Asia"
                                                                                                                                                                                                                          },

                                                                                                                                                                                                                          "subclade_membership": {
                                                                                                                                                                                                                            "value": "20I/501Y.V1"
                                                                                                                                                                                                                          },
                                                                                                                                                                                                                          "submitting_lab": {
                                                                                                                                                                                                                            "value": "National Public Health Laboratory, National Centre for Infectious Diseases"
                                                                                                                                                                                                                          },
                                                                                                                                                                                                                          "url": "https://www.gisaid.org"
                                                                                                                                                                                                                        }
                                                                                                                                                                                                                      }
                                                                                                                                                                                                                    ],
                                                                                                                                                                                                                    "name": "NODE_0003244",
                                                                                                                                                                                                                    "node_attrs": {
                                                                                                                                                                                                                      "clade_membership": {
                                                                                                                                                                                                                        "value": "20I/501Y.V1"
                                                                                                                                                                                                                      },
                                                                                                                                                                                                                      "div": 30,
                                                                                                                                                                                                                      "custom_location": {
                                                                                                                                                                                                                        "confidence": {
                                                                                                                                                                                                                          "Africa": 0.004287760701679142,
                                                                                                                                                                                                                          "Asia": 0.17074988768694044,
                                                                                                                                                                                                                          "Europe": 0.8169465068109847,
                                                                                                                                                                                                                          "South America": 0.007196126402056064
                                                                                                                                                                                                                        },
                                                                                                                                                                                                                        "entropy": 0.5322998891963131,
                                                                                                                                                                                                                        "value": "Europe"
                                                                                                                                                                                                                      },
                                                                                                                                                                                                                      "num_date": {
                                                                                                                                                                                                                        "confidence": [
                                                                                                                                                                                                                          2020.9605943822507,
                                                                                                                                                                                                                          2020.99043715847
                                                                                                                                                                                                                        ],
                                                                                                                                                                                                                        "value": 2020.99043715847
                                                                                                                                                                                                                      },
                                                                                                                                                                                                                      "subclade_membership": {
                                                                                                                                                                                                                        "value": "20I/501Y.V1"
                                                                                                                                                                                                                      }
                                                                                                                                                                                                                    }
                                                                                                                                                                                                                  },
                                                                                                                                                                                                                  {
                                                                                                                                                                                                                    "branch_attrs": {
                                                                                                                                                                                                                      "mutations": {}
                                                                                                                                                                                                                    },
                                                                                                                                                                                                                    "children": [
                                                                                                                                                                                                                      {
                                                                                                                                                                                                                        "branch_attrs": {
                                                                                                                                                                                                                          "mutations": {
                                                                                                                                                                                                                            "nuc": [
                                                                                                                                                                                                                              "C10582T"
                                                                                                                                                                                                                            ]
                                                                                                                                                                                                                          }
                                                                                                                                                                                                                        },
                                                                                                                                                                                                                        "name": "Greece/CP0800981/2020",
                                                                                                                                                                                                                        "node_attrs": {

                                                                                                                                                                                                                          "author": {
                                                                                                                                                                                                                            "author": "Emmanouil Athanasiadis et al",
                                                                                                                                                                                                                            "value": "Emmanouil Athanasiadis et al"
                                                                                                                                                                                                                          },
                                                                                                                                                                                                                          "clade_membership": {
                                                                                                                                                                                                                            "value": "20I/501Y.V1"
                                                                                                                                                                                                                          },
                                                                                                                                                                                                                          "country": {
                                                                                                                                                                                                                            "value": "Europe"
                                                                                                                                                                                                                          },
                                                                                                                                                                                                                          "div": 30,
                                                                                                                                                                                                                          "division": {
                                                                                                                                                                                                                            "value": "Europe"
                                                                                                                                                                                                                          },
                                                                                                                                                                                                                          "division_exposure": {
                                                                                                                                                                                                                            "value": "Europe"
                                                                                                                                                                                                                          },
                                                                                                                                                                                                                          "gisaid_epi_isl": {
                                                                                                                                                                                                                            "value": "EPI_ISL_794819"
                                                                                                                                                                                                                          },
                                                                                                                                                                                                                          "host": {
                                                                                                                                                                                                                            "value": "Human"
                                                                                                                                                                                                                          },
                                                                                                                                                                                                                          "custom_location": {
                                                                                                                                                                                                                            "confidence": {
                                                                                                                                                                                                                              "Europe": 1.0
                                                                                                                                                                                                                            },
                                                                                                                                                                                                                            "entropy": -1.000088900581841e-12,
                                                                                                                                                                                                                            "value": "Europe"
                                                                                                                                                                                                                          },
                                                                                                                                                                                                                          "num_date": {
                                                                                                                                                                                                                            "confidence": [
                                                                                                                                                                                                                              2020.9959016393443,
                                                                                                                                                                                                                              2020.9959016393443
                                                                                                                                                                                                                            ],
                                                                                                                                                                                                                            "value": 2020.9959016393443
                                                                                                                                                                                                                          },
                                                                                                                                                                                                                          "originating_lab": {
                                                                                                                                                                                                                            "value": "Greek Genome Center, Biomedical Research Foundation of the Academy of Athens (BRFAA)"
                                                                                                                                                                                                                          },
                                                                                                                                                                                                                          "pangolin_lineage": {
                                                                                                                                                                                                                            "value": "B.1.1.7"
                                                                                                                                                                                                                          },
                                                                                                                                                                                                                          "recency": {
                                                                                                                                                                                                                            "value": "Older"
                                                                                                                                                                                                                          },
                                                                                                                                                                                                                          "region": {
                                                                                                                                                                                                                            "value": "Europe"
                                                                                                                                                                                                                          },
                                                                                                                                                                                                                          "region_exposure": {
                                                                                                                                                                                                                            "value": "Europe"
                                                                                                                                                                                                                          },

                                                                                                                                                                                                                          "subclade_membership": {
                                                                                                                                                                                                                            "value": "20I/501Y.V1"
                                                                                                                                                                                                                          },
                                                                                                                                                                                                                          "submitting_lab": {
                                                                                                                                                                                                                            "value": "Greek Genome Center, Biomedical Research Foundation of the Academy of Athens (BRFAA)"
                                                                                                                                                                                                                          },
                                                                                                                                                                                                                          "url": "https://www.gisaid.org"
                                                                                                                                                                                                                        }
                                                                                                                                                                                                                      },
                                                                                                                                                                                                                      {
                                                                                                                                                                                                                        "branch_attrs": {
                                                                                                                                                                                                                          "mutations": {}
                                                                                                                                                                                                                        },
                                                                                                                                                                                                                        "children": [
                                                                                                                                                                                                                          {
                                                                                                                                                                                                                            "branch_attrs": {
                                                                                                                                                                                                                              "mutations": {
                                                                                                                                                                                                                                "nuc": [
                                                                                                                                                                                                                                  "C11455T",
                                                                                                                                                                                                                                  "G18651A"
                                                                                                                                                                                                                                ]
                                                                                                                                                                                                                              }
                                                                                                                                                                                                                            },
                                                                                                                                                                                                                            "name": "NorthMacedonia/32390/2021",
                                                                                                                                                                                                                            "node_attrs": {

                                                                                                                                                                                                                              "author": {
                                                                                                                                                                                                                                "author": "Aleksandar J. Dimovski et al",
                                                                                                                                                                                                                                "value": "Aleksandar J. Dimovski et al"
                                                                                                                                                                                                                              },
                                                                                                                                                                                                                              "clade_membership": {
                                                                                                                                                                                                                                "value": "20I/501Y.V1"
                                                                                                                                                                                                                              },
                                                                                                                                                                                                                              "country": {
                                                                                                                                                                                                                                "value": "Europe"
                                                                                                                                                                                                                              },
                                                                                                                                                                                                                              "div": 31,
                                                                                                                                                                                                                              "division": {
                                                                                                                                                                                                                                "value": "Europe"
                                                                                                                                                                                                                              },
                                                                                                                                                                                                                              "division_exposure": {
                                                                                                                                                                                                                                "value": "Europe"
                                                                                                                                                                                                                              },
                                                                                                                                                                                                                              "gisaid_epi_isl": {
                                                                                                                                                                                                                                "value": "EPI_ISL_1014936"
                                                                                                                                                                                                                              },
                                                                                                                                                                                                                              "host": {
                                                                                                                                                                                                                                "value": "Human"
                                                                                                                                                                                                                              },
                                                                                                                                                                                                                              "custom_location": {
                                                                                                                                                                                                                                "confidence": {
                                                                                                                                                                                                                                  "Europe": 1.0
                                                                                                                                                                                                                                },
                                                                                                                                                                                                                                "entropy": -1.000088900581841e-12,
                                                                                                                                                                                                                                "value": "Europe"
                                                                                                                                                                                                                              },
                                                                                                                                                                                                                              "num_date": {
                                                                                                                                                                                                                                "confidence": [
                                                                                                                                                                                                                                  2021.0616438356165,
                                                                                                                                                                                                                                  2021.0616438356165
                                                                                                                                                                                                                                ],
                                                                                                                                                                                                                                "value": 2021.0616438356165
                                                                                                                                                                                                                              },
                                                                                                                                                                                                                              "originating_lab": {
                                                                                                                                                                                                                                "value": "General Hospital - Prilep"
                                                                                                                                                                                                                              },
                                                                                                                                                                                                                              "pangolin_lineage": {
                                                                                                                                                                                                                                "value": "B.1.1.7"
                                                                                                                                                                                                                              },
                                                                                                                                                                                                                              "recency": {
                                                                                                                                                                                                                                "value": "One month ago"
                                                                                                                                                                                                                              },
                                                                                                                                                                                                                              "region": {
                                                                                                                                                                                                                                "value": "Europe"
                                                                                                                                                                                                                              },
                                                                                                                                                                                                                              "region_exposure": {
                                                                                                                                                                                                                                "value": "Europe"
                                                                                                                                                                                                                              },

                                                                                                                                                                                                                              "subclade_membership": {
                                                                                                                                                                                                                                "value": "20I/501Y.V1"
                                                                                                                                                                                                                              },
                                                                                                                                                                                                                              "submitting_lab": {
                                                                                                                                                                                                                                "value": "Research Center for Genetic Engineering and Biotechnology \"Georgi D. Efremov\u201d , Macedonian Academy of Sciences and Arts"
                                                                                                                                                                                                                              },
                                                                                                                                                                                                                              "url": "https://www.gisaid.org"
                                                                                                                                                                                                                            }
                                                                                                                                                                                                                          },
                                                                                                                                                                                                                          {
                                                                                                                                                                                                                            "branch_attrs": {
                                                                                                                                                                                                                              "mutations": {}
                                                                                                                                                                                                                            },
                                                                                                                                                                                                                            "children": [
                                                                                                                                                                                                                              {
                                                                                                                                                                                                                                "branch_attrs": {
                                                                                                                                                                                                                                  "labels": {
                                                                                                                                                                                                                                    "aa": "ORF1b: A1219S"
                                                                                                                                                                                                                                  },
                                                                                                                                                                                                                                  "mutations": {
                                                                                                                                                                                                                                    "ORF1b": [
                                                                                                                                                                                                                                      "A1219S"
                                                                                                                                                                                                                                    ],
                                                                                                                                                                                                                                    "nuc": [
                                                                                                                                                                                                                                      "G17122T"
                                                                                                                                                                                                                                    ]
                                                                                                                                                                                                                                  }
                                                                                                                                                                                                                                },
                                                                                                                                                                                                                                "name": "Croatia/HRV000_51/2021",
                                                                                                                                                                                                                                "node_attrs": {

                                                                                                                                                                                                                                  "author": {
                                                                                                                                                                                                                                    "author": "Irena Tabain et al",
                                                                                                                                                                                                                                    "value": "Irena Tabain et al"
                                                                                                                                                                                                                                  },
                                                                                                                                                                                                                                  "clade_membership": {
                                                                                                                                                                                                                                    "value": "20I/501Y.V1"
                                                                                                                                                                                                                                  },
                                                                                                                                                                                                                                  "country": {
                                                                                                                                                                                                                                    "value": "Europe"
                                                                                                                                                                                                                                  },
                                                                                                                                                                                                                                  "div": 30,
                                                                                                                                                                                                                                  "division": {
                                                                                                                                                                                                                                    "value": "Europe"
                                                                                                                                                                                                                                  },
                                                                                                                                                                                                                                  "division_exposure": {
                                                                                                                                                                                                                                    "value": "Europe"
                                                                                                                                                                                                                                  },
                                                                                                                                                                                                                                  "gisaid_epi_isl": {
                                                                                                                                                                                                                                    "value": "EPI_ISL_1091185"
                                                                                                                                                                                                                                  },
                                                                                                                                                                                                                                  "host": {
                                                                                                                                                                                                                                    "value": "Human"
                                                                                                                                                                                                                                  },
                                                                                                                                                                                                                                  "custom_location": {
                                                                                                                                                                                                                                    "confidence": {
                                                                                                                                                                                                                                      "Europe": 1.0
                                                                                                                                                                                                                                    },
                                                                                                                                                                                                                                    "entropy": -1.000088900581841e-12,
                                                                                                                                                                                                                                    "value": "Europe"
                                                                                                                                                                                                                                  },
                                                                                                                                                                                                                                  "num_date": {
                                                                                                                                                                                                                                    "confidence": [
                                                                                                                                                                                                                                      2021.0863013698631,
                                                                                                                                                                                                                                      2021.0863013698631
                                                                                                                                                                                                                                    ],
                                                                                                                                                                                                                                    "value": 2021.0863013698631
                                                                                                                                                                                                                                  },
                                                                                                                                                                                                                                  "originating_lab": {
                                                                                                                                                                                                                                    "value": "Croatian Institute of Public Health"
                                                                                                                                                                                                                                  },
                                                                                                                                                                                                                                  "pangolin_lineage": {
                                                                                                                                                                                                                                    "value": "B.1.1.7"
                                                                                                                                                                                                                                  },
                                                                                                                                                                                                                                  "recency": {
                                                                                                                                                                                                                                    "value": "3-7 days ago"
                                                                                                                                                                                                                                  },
                                                                                                                                                                                                                                  "region": {
                                                                                                                                                                                                                                    "value": "Europe"
                                                                                                                                                                                                                                  },
                                                                                                                                                                                                                                  "region_exposure": {
                                                                                                                                                                                                                                    "value": "Europe"
                                                                                                                                                                                                                                  },

                                                                                                                                                                                                                                  "subclade_membership": {
                                                                                                                                                                                                                                    "value": "20I/501Y.V1"
                                                                                                                                                                                                                                  },
                                                                                                                                                                                                                                  "submitting_lab": {
                                                                                                                                                                                                                                    "value": "Croatian Institute of Public Health"
                                                                                                                                                                                                                                  },
                                                                                                                                                                                                                                  "url": "https://www.gisaid.org"
                                                                                                                                                                                                                                }
                                                                                                                                                                                                                              },
                                                                                                                                                                                                                              {
                                                                                                                                                                                                                                "branch_attrs": {
                                                                                                                                                                                                                                  "mutations": {}
                                                                                                                                                                                                                                },
                                                                                                                                                                                                                                "children": [
                                                                                                                                                                                                                                  {
                                                                                                                                                                                                                                    "branch_attrs": {
                                                                                                                                                                                                                                      "labels": {
                                                                                                                                                                                                                                        "aa": "ORF1a: G82X, H83-, V84-, M85X"
                                                                                                                                                                                                                                      },
                                                                                                                                                                                                                                      "mutations": {
                                                                                                                                                                                                                                        "ORF1a": [
                                                                                                                                                                                                                                          "G82X",
                                                                                                                                                                                                                                          "H83-",
                                                                                                                                                                                                                                          "V84-",
                                                                                                                                                                                                                                          "M85X"
                                                                                                                                                                                                                                        ],
                                                                                                                                                                                                                                        "nuc": [
                                                                                                                                                                                                                                          "G510-",
                                                                                                                                                                                                                                          "T511-",
                                                                                                                                                                                                                                          "C512-",
                                                                                                                                                                                                                                          "A513-",
                                                                                                                                                                                                                                          "T514-",
                                                                                                                                                                                                                                          "G515-",
                                                                                                                                                                                                                                          "T516-",
                                                                                                                                                                                                                                          "T517-",
                                                                                                                                                                                                                                          "A518-",
                                                                                                                                                                                                                                          "C2245T"
                                                                                                                                                                                                                                        ]
                                                                                                                                                                                                                                      }
                                                                                                                                                                                                                                    },
                                                                                                                                                                                                                                    "name": "Romania/B-2525/2021",
                                                                                                                                                                                                                                    "node_attrs": {

                                                                                                                                                                                                                                      "author": {
                                                                                                                                                                                                                                        "author": "Leontina Banica et al",
                                                                                                                                                                                                                                        "value": "Leontina Banica et al"
                                                                                                                                                                                                                                      },
                                                                                                                                                                                                                                      "clade_membership": {
                                                                                                                                                                                                                                        "value": "20I/501Y.V1"
                                                                                                                                                                                                                                      },
                                                                                                                                                                                                                                      "country": {
                                                                                                                                                                                                                                        "value": "Europe"
                                                                                                                                                                                                                                      },
                                                                                                                                                                                                                                      "div": 30,
                                                                                                                                                                                                                                      "division": {
                                                                                                                                                                                                                                        "value": "Europe"
                                                                                                                                                                                                                                      },
                                                                                                                                                                                                                                      "division_exposure": {
                                                                                                                                                                                                                                        "value": "Europe"
                                                                                                                                                                                                                                      },
                                                                                                                                                                                                                                      "gisaid_epi_isl": {
                                                                                                                                                                                                                                        "value": "EPI_ISL_979964"
                                                                                                                                                                                                                                      },
                                                                                                                                                                                                                                      "host": {
                                                                                                                                                                                                                                        "value": "Human"
                                                                                                                                                                                                                                      },
                                                                                                                                                                                                                                      "custom_location": {
                                                                                                                                                                                                                                        "confidence": {
                                                                                                                                                                                                                                          "Europe": 1.0
                                                                                                                                                                                                                                        },
                                                                                                                                                                                                                                        "entropy": -1.000088900581841e-12,
                                                                                                                                                                                                                                        "value": "Europe"
                                                                                                                                                                                                                                      },
                                                                                                                                                                                                                                      "num_date": {
                                                                                                                                                                                                                                        "confidence": [
                                                                                                                                                                                                                                          2021.0863013698631,
                                                                                                                                                                                                                                          2021.0863013698631
                                                                                                                                                                                                                                        ],
                                                                                                                                                                                                                                        "value": 2021.0863013698631
                                                                                                                                                                                                                                      },
                                                                                                                                                                                                                                      "originating_lab": {
                                                                                                                                                                                                                                        "value": "National Institute of Infectious Diseases-Prof. Dr. Matei Bals Molecular Diagnostics Laboratory"
                                                                                                                                                                                                                                      },
                                                                                                                                                                                                                                      "pangolin_lineage": {
                                                                                                                                                                                                                                        "value": "B.1.1.7"
                                                                                                                                                                                                                                      },
                                                                                                                                                                                                                                      "recency": {
                                                                                                                                                                                                                                        "value": "One month ago"
                                                                                                                                                                                                                                      },
                                                                                                                                                                                                                                      "region": {
                                                                                                                                                                                                                                        "value": "Europe"
                                                                                                                                                                                                                                      },
                                                                                                                                                                                                                                      "region_exposure": {
                                                                                                                                                                                                                                        "value": "Europe"
                                                                                                                                                                                                                                      },

                                                                                                                                                                                                                                      "subclade_membership": {
                                                                                                                                                                                                                                        "value": "20I/501Y.V1"
                                                                                                                                                                                                                                      },
                                                                                                                                                                                                                                      "submitting_lab": {
                                                                                                                                                                                                                                        "value": "National Institute of Infectious Diseases-Prof. Dr. Matei Bals Molecular Diagnostics Laboratory"
                                                                                                                                                                                                                                      },
                                                                                                                                                                                                                                      "url": "https://www.gisaid.org"
                                                                                                                                                                                                                                    }
                                                                                                                                                                                                                                  },
                                                                                                                                                                                                                                  {
                                                                                                                                                                                                                                    "branch_attrs": {
                                                                                                                                                                                                                                      "labels": {
                                                                                                                                                                                                                                        "aa": "ORF1a: Q1003-, T1004-, I1005-, V1006-, E1007-, V1008-, Q1009-, P1010-, Q1011-, L1012-, E1013-"
                                                                                                                                                                                                                                      },
                                                                                                                                                                                                                                      "mutations": {
                                                                                                                                                                                                                                        "ORF1a": [
                                                                                                                                                                                                                                          "Q1003-",
                                                                                                                                                                                                                                          "T1004-",
                                                                                                                                                                                                                                          "I1005-",
                                                                                                                                                                                                                                          "V1006-",
                                                                                                                                                                                                                                          "E1007-",
                                                                                                                                                                                                                                          "V1008-",
                                                                                                                                                                                                                                          "Q1009-",
                                                                                                                                                                                                                                          "P1010-",
                                                                                                                                                                                                                                          "Q1011-",
                                                                                                                                                                                                                                          "L1012-",
                                                                                                                                                                                                                                          "E1013-"
                                                                                                                                                                                                                                        ],
                                                                                                                                                                                                                                        "nuc": [
                                                                                                                                                                                                                                          "C3272-",
                                                                                                                                                                                                                                          "A3273-",
                                                                                                                                                                                                                                          "A3274-",
                                                                                                                                                                                                                                          "A3275-",
                                                                                                                                                                                                                                          "C3276-",
                                                                                                                                                                                                                                          "A3277-",
                                                                                                                                                                                                                                          "A3278-",
                                                                                                                                                                                                                                          "T3279-",
                                                                                                                                                                                                                                          "T3280-",
                                                                                                                                                                                                                                          "G3281-",
                                                                                                                                                                                                                                          "T3282-",
                                                                                                                                                                                                                                          "T3283-",
                                                                                                                                                                                                                                          "G3284-",
                                                                                                                                                                                                                                          "A3285-",
                                                                                                                                                                                                                                          "G3286-",
                                                                                                                                                                                                                                          "G3287-",
                                                                                                                                                                                                                                          "T3288-",
                                                                                                                                                                                                                                          "T3289-",
                                                                                                                                                                                                                                          "C3290-",
                                                                                                                                                                                                                                          "A3291-",
                                                                                                                                                                                                                                          "A3292-",
                                                                                                                                                                                                                                          "C3293-",
                                                                                                                                                                                                                                          "C3294-",
                                                                                                                                                                                                                                          "T3295-",
                                                                                                                                                                                                                                          "C3296-",
                                                                                                                                                                                                                                          "A3297-",
                                                                                                                                                                                                                                          "A3298-",
                                                                                                                                                                                                                                          "T3299-",
                                                                                                                                                                                                                                          "T3300-",
                                                                                                                                                                                                                                          "A3301-",
                                                                                                                                                                                                                                          "G3302-",
                                                                                                                                                                                                                                          "A3303-",
                                                                                                                                                                                                                                          "G3304-"
                                                                                                                                                                                                                                        ]
                                                                                                                                                                                                                                      }
                                                                                                                                                                                                                                    },
                                                                                                                                                                                                                                    "children": [
                                                                                                                                                                                                                                      {
                                                                                                                                                                                                                                        "branch_attrs": {
                                                                                                                                                                                                                                          "mutations": {}
                                                                                                                                                                                                                                        },
                                                                                                                                                                                                                                        "name": "Hungary/UD-S51/2021",
                                                                                                                                                                                                                                        "node_attrs": {

                                                                                                                                                                                                                                          "author": {
                                                                                                                                                                                                                                            "author": "Endre G\u00e1bor T\u00f3th et al",
                                                                                                                                                                                                                                            "value": "Endre G\u00e1bor T\u00f3th et al"
                                                                                                                                                                                                                                          },
                                                                                                                                                                                                                                          "clade_membership": {
                                                                                                                                                                                                                                            "value": "20I/501Y.V1"
                                                                                                                                                                                                                                          },
                                                                                                                                                                                                                                          "country": {
                                                                                                                                                                                                                                            "value": "Europe"
                                                                                                                                                                                                                                          },
                                                                                                                                                                                                                                          "div": 29,
                                                                                                                                                                                                                                          "division": {
                                                                                                                                                                                                                                            "value": "Europe"
                                                                                                                                                                                                                                          },
                                                                                                                                                                                                                                          "division_exposure": {
                                                                                                                                                                                                                                            "value": "Europe"
                                                                                                                                                                                                                                          },
                                                                                                                                                                                                                                          "gisaid_epi_isl": {
                                                                                                                                                                                                                                            "value": "EPI_ISL_826272"
                                                                                                                                                                                                                                          },
                                                                                                                                                                                                                                          "host": {
                                                                                                                                                                                                                                            "value": "Human"
                                                                                                                                                                                                                                          },
                                                                                                                                                                                                                                          "custom_location": {
                                                                                                                                                                                                                                            "confidence": {
                                                                                                                                                                                                                                              "Europe": 1.0
                                                                                                                                                                                                                                            },
                                                                                                                                                                                                                                            "entropy": -1.000088900581841e-12,
                                                                                                                                                                                                                                            "value": "Europe"
                                                                                                                                                                                                                                          },
                                                                                                                                                                                                                                          "num_date": {
                                                                                                                                                                                                                                            "confidence": [
                                                                                                                                                                                                                                              2021.0205479452054,
                                                                                                                                                                                                                                              2021.0205479452054
                                                                                                                                                                                                                                            ],
                                                                                                                                                                                                                                            "value": 2021.0205479452054
                                                                                                                                                                                                                                          },
                                                                                                                                                                                                                                          "originating_lab": {
                                                                                                                                                                                                                                            "value": "University of Debrecen, Department of Medical Microbiology"
                                                                                                                                                                                                                                          },
                                                                                                                                                                                                                                          "pangolin_lineage": {
                                                                                                                                                                                                                                            "value": "B.1.1.7"
                                                                                                                                                                                                                                          },
                                                                                                                                                                                                                                          "recency": {
                                                                                                                                                                                                                                            "value": "Older"
                                                                                                                                                                                                                                          },
                                                                                                                                                                                                                                          "region": {
                                                                                                                                                                                                                                            "value": "Europe"
                                                                                                                                                                                                                                          },
                                                                                                                                                                                                                                          "region_exposure": {
                                                                                                                                                                                                                                            "value": "Europe"
                                                                                                                                                                                                                                          },

                                                                                                                                                                                                                                          "subclade_membership": {
                                                                                                                                                                                                                                            "value": "20I/501Y.V1"
                                                                                                                                                                                                                                          },
                                                                                                                                                                                                                                          "submitting_lab": {
                                                                                                                                                                                                                                            "value": "National Laboratory of Virology, Szent\u00e1gothai Research Centre"
                                                                                                                                                                                                                                          },
                                                                                                                                                                                                                                          "url": "https://www.gisaid.org"
                                                                                                                                                                                                                                        }
                                                                                                                                                                                                                                      },
                                                                                                                                                                                                                                      {
                                                                                                                                                                                                                                        "branch_attrs": {
                                                                                                                                                                                                                                          "mutations": {}
                                                                                                                                                                                                                                        },
                                                                                                                                                                                                                                        "name": "Hungary/UD-V147/2021",
                                                                                                                                                                                                                                        "node_attrs": {

                                                                                                                                                                                                                                          "author": {
                                                                                                                                                                                                                                            "author": "Endre G\u00e1bor T\u00f3th et al",
                                                                                                                                                                                                                                            "value": "Endre G\u00e1bor T\u00f3th et al"
                                                                                                                                                                                                                                          },
                                                                                                                                                                                                                                          "clade_membership": {
                                                                                                                                                                                                                                            "value": "20I/501Y.V1"
                                                                                                                                                                                                                                          },
                                                                                                                                                                                                                                          "country": {
                                                                                                                                                                                                                                            "value": "Europe"
                                                                                                                                                                                                                                          },
                                                                                                                                                                                                                                          "div": 29,
                                                                                                                                                                                                                                          "division": {
                                                                                                                                                                                                                                            "value": "Europe"
                                                                                                                                                                                                                                          },
                                                                                                                                                                                                                                          "division_exposure": {
                                                                                                                                                                                                                                            "value": "Europe"
                                                                                                                                                                                                                                          },
                                                                                                                                                                                                                                          "gisaid_epi_isl": {
                                                                                                                                                                                                                                            "value": "EPI_ISL_826273"
                                                                                                                                                                                                                                          },
                                                                                                                                                                                                                                          "host": {
                                                                                                                                                                                                                                            "value": "Human"
                                                                                                                                                                                                                                          },
                                                                                                                                                                                                                                          "custom_location": {
                                                                                                                                                                                                                                            "confidence": {
                                                                                                                                                                                                                                              "Europe": 1.0
                                                                                                                                                                                                                                            },
                                                                                                                                                                                                                                            "entropy": -1.000088900581841e-12,
                                                                                                                                                                                                                                            "value": "Europe"
                                                                                                                                                                                                                                          },
                                                                                                                                                                                                                                          "num_date": {
                                                                                                                                                                                                                                            "confidence": [
                                                                                                                                                                                                                                              2021.0232876712328,
                                                                                                                                                                                                                                              2021.0232876712328
                                                                                                                                                                                                                                            ],
                                                                                                                                                                                                                                            "value": 2021.0232876712328
                                                                                                                                                                                                                                          },
                                                                                                                                                                                                                                          "originating_lab": {
                                                                                                                                                                                                                                            "value": "University of Debrecen, Department of Medical Microbiology"
                                                                                                                                                                                                                                          },
                                                                                                                                                                                                                                          "pangolin_lineage": {
                                                                                                                                                                                                                                            "value": "B.1.1.7"
                                                                                                                                                                                                                                          },
                                                                                                                                                                                                                                          "recency": {
                                                                                                                                                                                                                                            "value": "Older"
                                                                                                                                                                                                                                          },
                                                                                                                                                                                                                                          "region": {
                                                                                                                                                                                                                                            "value": "Europe"
                                                                                                                                                                                                                                          },
                                                                                                                                                                                                                                          "region_exposure": {
                                                                                                                                                                                                                                            "value": "Europe"
                                                                                                                                                                                                                                          },

                                                                                                                                                                                                                                          "subclade_membership": {
                                                                                                                                                                                                                                            "value": "20I/501Y.V1"
                                                                                                                                                                                                                                          },
                                                                                                                                                                                                                                          "submitting_lab": {
                                                                                                                                                                                                                                            "value": "National Laboratory of Virology, Szent\u00e1gothai Research Centre"
                                                                                                                                                                                                                                          },
                                                                                                                                                                                                                                          "url": "https://www.gisaid.org"
                                                                                                                                                                                                                                        }
                                                                                                                                                                                                                                      }
                                                                                                                                                                                                                                    ],
                                                                                                                                                                                                                                    "name": "NODE_0003484",
                                                                                                                                                                                                                                    "node_attrs": {
                                                                                                                                                                                                                                      "clade_membership": {
                                                                                                                                                                                                                                        "value": "20I/501Y.V1"
                                                                                                                                                                                                                                      },
                                                                                                                                                                                                                                      "div": 29,
                                                                                                                                                                                                                                      "custom_location": {
                                                                                                                                                                                                                                        "confidence": {
                                                                                                                                                                                                                                          "Asia": 0.00322406182305741,
                                                                                                                                                                                                                                          "Europe": 0.9935843643376562,
                                                                                                                                                                                                                                          "South America": 0.0019393897897436465
                                                                                                                                                                                                                                        },
                                                                                                                                                                                                                                        "entropy": 0.04636736698351703,
                                                                                                                                                                                                                                        "value": "Europe"
                                                                                                                                                                                                                                      },
                                                                                                                                                                                                                                      "num_date": {
                                                                                                                                                                                                                                        "confidence": [
                                                                                                                                                                                                                                          2020.9954969956602,
                                                                                                                                                                                                                                          2021.0205479452054
                                                                                                                                                                                                                                        ],
                                                                                                                                                                                                                                        "value": 2021.0205479452054
                                                                                                                                                                                                                                      },
                                                                                                                                                                                                                                      "subclade_membership": {
                                                                                                                                                                                                                                        "value": "20I/501Y.V1"
                                                                                                                                                                                                                                      }
                                                                                                                                                                                                                                    }
                                                                                                                                                                                                                                  }
                                                                                                                                                                                                                                ],
                                                                                                                                                                                                                                "name": "NODE_0003482",
                                                                                                                                                                                                                                "node_attrs": {
                                                                                                                                                                                                                                  "clade_membership": {
                                                                                                                                                                                                                                    "value": "20I/501Y.V1"
                                                                                                                                                                                                                                  },
                                                                                                                                                                                                                                  "div": 29,
                                                                                                                                                                                                                                  "custom_location": {
                                                                                                                                                                                                                                    "confidence": {
                                                                                                                                                                                                                                      "Asia": 0.0037822158097350184,
                                                                                                                                                                                                                                      "Europe": 0.9925993398788144,
                                                                                                                                                                                                                                      "South America": 0.0022263059694858493
                                                                                                                                                                                                                                    },
                                                                                                                                                                                                                                    "entropy": 0.05231253775796084,
                                                                                                                                                                                                                                    "value": "Europe"
                                                                                                                                                                                                                                  },
                                                                                                                                                                                                                                  "num_date": {
                                                                                                                                                                                                                                    "confidence": [
                                                                                                                                                                                                                                      2020.9427412162895,
                                                                                                                                                                                                                                      2021.0179767558045
                                                                                                                                                                                                                                    ],
                                                                                                                                                                                                                                    "value": 2021.0091199730732
                                                                                                                                                                                                                                  },
                                                                                                                                                                                                                                  "subclade_membership": {
                                                                                                                                                                                                                                    "value": "20I/501Y.V1"
                                                                                                                                                                                                                                  }
                                                                                                                                                                                                                                }
                                                                                                                                                                                                                              }
                                                                                                                                                                                                                            ],
                                                                                                                                                                                                                            "name": "NODE_0003481",
                                                                                                                                                                                                                            "node_attrs": {
                                                                                                                                                                                                                              "clade_membership": {
                                                                                                                                                                                                                                "value": "20I/501Y.V1"
                                                                                                                                                                                                                              },
                                                                                                                                                                                                                              "div": 29,
                                                                                                                                                                                                                              "custom_location": {
                                                                                                                                                                                                                                "confidence": {
                                                                                                                                                                                                                                  "Asia": 0.003990601221537174,
                                                                                                                                                                                                                                  "Europe": 0.9923012238065744,
                                                                                                                                                                                                                                  "South America": 0.0022848289212074923
                                                                                                                                                                                                                                },
                                                                                                                                                                                                                                "entropy": 0.05404588664435106,
                                                                                                                                                                                                                                "value": "Europe"
                                                                                                                                                                                                                              },
                                                                                                                                                                                                                              "num_date": {
                                                                                                                                                                                                                                "confidence": [
                                                                                                                                                                                                                                  2020.9423094635752,
                                                                                                                                                                                                                                  2021.0168370647684
                                                                                                                                                                                                                                ],
                                                                                                                                                                                                                                "value": 2020.9886467724468
                                                                                                                                                                                                                              },
                                                                                                                                                                                                                              "subclade_membership": {
                                                                                                                                                                                                                                "value": "20I/501Y.V1"
                                                                                                                                                                                                                              }
                                                                                                                                                                                                                            }
                                                                                                                                                                                                                          }
                                                                                                                                                                                                                        ],
                                                                                                                                                                                                                        "name": "NODE_0003479",
                                                                                                                                                                                                                        "node_attrs": {
                                                                                                                                                                                                                          "clade_membership": {
                                                                                                                                                                                                                            "value": "20I/501Y.V1"
                                                                                                                                                                                                                          },
                                                                                                                                                                                                                          "div": 29,
                                                                                                                                                                                                                          "custom_location": {
                                                                                                                                                                                                                            "confidence": {
                                                                                                                                                                                                                              "Africa": 0.0011005177241488941,
                                                                                                                                                                                                                              "Asia": 0.0047385867966716596,
                                                                                                                                                                                                                              "Europe": 0.9913274962850059,
                                                                                                                                                                                                                              "South America": 0.0023853262404569613
                                                                                                                                                                                                                            },
                                                                                                                                                                                                                            "entropy": 0.0595817846621217,
                                                                                                                                                                                                                            "value": "Europe"
                                                                                                                                                                                                                          },
                                                                                                                                                                                                                          "num_date": {
                                                                                                                                                                                                                            "confidence": [
                                                                                                                                                                                                                              2020.9433146710046,
                                                                                                                                                                                                                              2021.0157545204595
                                                                                                                                                                                                                            ],
                                                                                                                                                                                                                            "value": 2020.970985953115
                                                                                                                                                                                                                          },
                                                                                                                                                                                                                          "subclade_membership": {
                                                                                                                                                                                                                            "value": "20I/501Y.V1"
                                                                                                                                                                                                                          }
                                                                                                                                                                                                                        }
                                                                                                                                                                                                                      }
                                                                                                                                                                                                                    ],
                                                                                                                                                                                                                    "name": "NODE_0003315",
                                                                                                                                                                                                                    "node_attrs": {
                                                                                                                                                                                                                      "clade_membership": {
                                                                                                                                                                                                                        "value": "20I/501Y.V1"
                                                                                                                                                                                                                      },
                                                                                                                                                                                                                      "div": 29,
                                                                                                                                                                                                                      "custom_location": {
                                                                                                                                                                                                                        "confidence": {
                                                                                                                                                                                                                          "Africa": 0.002122790894269949,
                                                                                                                                                                                                                          "Asia": 0.009252642631619916,
                                                                                                                                                                                                                          "Europe": 0.9852706282956597,
                                                                                                                                                                                                                          "South America": 0.002877488000039646
                                                                                                                                                                                                                        },
                                                                                                                                                                                                                        "entropy": 0.09174816601406194,
                                                                                                                                                                                                                        "value": "Europe"
                                                                                                                                                                                                                      },
                                                                                                                                                                                                                      "num_date": {
                                                                                                                                                                                                                        "confidence": [
                                                                                                                                                                                                                          2020.9287149041913,
                                                                                                                                                                                                                          2020.9857995731281
                                                                                                                                                                                                                        ],
                                                                                                                                                                                                                        "value": 2020.9620054066402
                                                                                                                                                                                                                      },
                                                                                                                                                                                                                      "subclade_membership": {
                                                                                                                                                                                                                        "value": "20I/501Y.V1"
                                                                                                                                                                                                                      }
                                                                                                                                                                                                                    }
                                                                                                                                                                                                                  }
                                                                                                                                                                                                                ],
                                                                                                                                                                                                                "name": "NODE_0003299",
                                                                                                                                                                                                                "node_attrs": {
                                                                                                                                                                                                                  "clade_membership": {
                                                                                                                                                                                                                    "value": "20I/501Y.V1"
                                                                                                                                                                                                                  },
                                                                                                                                                                                                                  "div": 29,
                                                                                                                                                                                                                  "custom_location": {
                                                                                                                                                                                                                    "confidence": {
                                                                                                                                                                                                                      "Africa": 0.011212295714074852,
                                                                                                                                                                                                                      "Asia": 0.036940973513715225,
                                                                                                                                                                                                                      "Europe": 0.9461607418015984,
                                                                                                                                                                                                                      "South America": 0.00509849346631645
                                                                                                                                                                                                                    },
                                                                                                                                                                                                                    "entropy": 0.2561983415902701,
                                                                                                                                                                                                                    "value": "Europe"
                                                                                                                                                                                                                  },
                                                                                                                                                                                                                  "num_date": {
                                                                                                                                                                                                                    "confidence": [
                                                                                                                                                                                                                      2020.9012660059548,
                                                                                                                                                                                                                      2020.9804370267098
                                                                                                                                                                                                                    ],
                                                                                                                                                                                                                    "value": 2020.94031951942
                                                                                                                                                                                                                  },
                                                                                                                                                                                                                  "subclade_membership": {
                                                                                                                                                                                                                    "value": "20I/501Y.V1"
                                                                                                                                                                                                                  }
                                                                                                                                                                                                                }
                                                                                                                                                                                                              }
                                                                                                                                                                                                            ],
                                                                                                                                                                                                            "name": "NODE_0003241",
                                                                                                                                                                                                            "node_attrs": {
                                                                                                                                                                                                              "clade_membership": {
                                                                                                                                                                                                                "value": "20I/501Y.V1"
                                                                                                                                                                                                              },
                                                                                                                                                                                                              "div": 29,
                                                                                                                                                                                                              "custom_location": {
                                                                                                                                                                                                                "confidence": {
                                                                                                                                                                                                                  "Africa": 0.06337020860332458,
                                                                                                                                                                                                                  "Asia": 0.006698612882495484,
                                                                                                                                                                                                                  "Europe": 0.9262813728135301,
                                                                                                                                                                                                                  "South America": 0.0036264415235328627
                                                                                                                                                                                                                },
                                                                                                                                                                                                                "entropy": 0.29992382492491765,
                                                                                                                                                                                                                "value": "Europe"
                                                                                                                                                                                                              },
                                                                                                                                                                                                              "num_date": {
                                                                                                                                                                                                                "confidence": [
                                                                                                                                                                                                                  2020.7712219586417,
                                                                                                                                                                                                                  2020.979749350306
                                                                                                                                                                                                                ],
                                                                                                                                                                                                                "value": 2020.896623002342
                                                                                                                                                                                                              },
                                                                                                                                                                                                              "subclade_membership": {
                                                                                                                                                                                                                "value": "20I/501Y.V1"
                                                                                                                                                                                                              }
                                                                                                                                                                                                            }
                                                                                                                                                                                                          },
                                                                                                                                                                                                          {
                                                                                                                                                                                                            "branch_attrs": {
                                                                                                                                                                                                              "mutations": {}
                                                                                                                                                                                                            },
                                                                                                                                                                                                            "children": [
                                                                                                                                                                                                              {
                                                                                                                                                                                                                "branch_attrs": {
                                                                                                                                                                                                                  "mutations": {
                                                                                                                                                                                                                    "nuc": [
                                                                                                                                                                                                                      "C18555T",
                                                                                                                                                                                                                      "T20421C",
                                                                                                                                                                                                                      "C26013T"
                                                                                                                                                                                                                    ]
                                                                                                                                                                                                                  }
                                                                                                                                                                                                                },
                                                                                                                                                                                                                "name": "Austria/CeMM3736/2021",
                                                                                                                                                                                                                "node_attrs": {

                                                                                                                                                                                                                  "author": {
                                                                                                                                                                                                                    "author": "Lukas Endler et al",
                                                                                                                                                                                                                    "value": "Lukas Endler et al"
                                                                                                                                                                                                                  },
                                                                                                                                                                                                                  "clade_membership": {
                                                                                                                                                                                                                    "value": "20I/501Y.V1"
                                                                                                                                                                                                                  },
                                                                                                                                                                                                                  "country": {
                                                                                                                                                                                                                    "value": "Europe"
                                                                                                                                                                                                                  },
                                                                                                                                                                                                                  "div": 31,
                                                                                                                                                                                                                  "division": {
                                                                                                                                                                                                                    "value": "Europe"
                                                                                                                                                                                                                  },
                                                                                                                                                                                                                  "division_exposure": {
                                                                                                                                                                                                                    "value": "Europe"
                                                                                                                                                                                                                  },
                                                                                                                                                                                                                  "gisaid_epi_isl": {
                                                                                                                                                                                                                    "value": "EPI_ISL_1008356"
                                                                                                                                                                                                                  },
                                                                                                                                                                                                                  "host": {
                                                                                                                                                                                                                    "value": "Human"
                                                                                                                                                                                                                  },
                                                                                                                                                                                                                  "custom_location": {
                                                                                                                                                                                                                    "confidence": {
                                                                                                                                                                                                                      "Europe": 1.0
                                                                                                                                                                                                                    },
                                                                                                                                                                                                                    "entropy": -1.000088900581841e-12,
                                                                                                                                                                                                                    "value": "Europe"
                                                                                                                                                                                                                  },
                                                                                                                                                                                                                  "num_date": {
                                                                                                                                                                                                                    "confidence": [
                                                                                                                                                                                                                      2021.0863013698631,
                                                                                                                                                                                                                      2021.0863013698631
                                                                                                                                                                                                                    ],
                                                                                                                                                                                                                    "value": 2021.0863013698631
                                                                                                                                                                                                                  },
                                                                                                                                                                                                                  "originating_lab": {
                                                                                                                                                                                                                    "value": "Department of Laboratory Medicine, Division of Clinical Virology, University of Medicine, Vienna"
                                                                                                                                                                                                                  },
                                                                                                                                                                                                                  "pangolin_lineage": {
                                                                                                                                                                                                                    "value": "B.1.1.7"
                                                                                                                                                                                                                  },
                                                                                                                                                                                                                  "recency": {
                                                                                                                                                                                                                    "value": "One month ago"
                                                                                                                                                                                                                  },
                                                                                                                                                                                                                  "region": {
                                                                                                                                                                                                                    "value": "Europe"
                                                                                                                                                                                                                  },
                                                                                                                                                                                                                  "region_exposure": {
                                                                                                                                                                                                                    "value": "Europe"
                                                                                                                                                                                                                  },

                                                                                                                                                                                                                  "subclade_membership": {
                                                                                                                                                                                                                    "value": "20I/501Y.V1"
                                                                                                                                                                                                                  },
                                                                                                                                                                                                                  "submitting_lab": {
                                                                                                                                                                                                                    "value": "Bergthaler laboratory, CeMM Research Center for Molecular Medicine of the Austrian Academy of Sciences"
                                                                                                                                                                                                                  },
                                                                                                                                                                                                                  "url": "https://www.gisaid.org"
                                                                                                                                                                                                                }
                                                                                                                                                                                                              },
                                                                                                                                                                                                              {
                                                                                                                                                                                                                "branch_attrs": {
                                                                                                                                                                                                                  "mutations": {}
                                                                                                                                                                                                                },
                                                                                                                                                                                                                "children": [
                                                                                                                                                                                                                  {
                                                                                                                                                                                                                    "branch_attrs": {
                                                                                                                                                                                                                      "labels": {
                                                                                                                                                                                                                        "aa": "N: A156S; ORF1a: A2098V; S: X143V, X144Y"
                                                                                                                                                                                                                      },
                                                                                                                                                                                                                      "mutations": {
                                                                                                                                                                                                                        "N": [
                                                                                                                                                                                                                          "A156S"
                                                                                                                                                                                                                        ],
                                                                                                                                                                                                                        "ORF1a": [
                                                                                                                                                                                                                          "A2098V"
                                                                                                                                                                                                                        ],
                                                                                                                                                                                                                        "S": [
                                                                                                                                                                                                                          "X143V",
                                                                                                                                                                                                                          "X144Y"
                                                                                                                                                                                                                        ],
                                                                                                                                                                                                                        "nuc": [
                                                                                                                                                                                                                          "C5284T",
                                                                                                                                                                                                                          "C6558T",
                                                                                                                                                                                                                          "-21765T",
                                                                                                                                                                                                                          "-21991T",
                                                                                                                                                                                                                          "-21992T",
                                                                                                                                                                                                                          "-21993A",
                                                                                                                                                                                                                          "-28271A",
                                                                                                                                                                                                                          "G28739T"
                                                                                                                                                                                                                        ]
                                                                                                                                                                                                                      }
                                                                                                                                                                                                                    },
                                                                                                                                                                                                                    "name": "Slovenia/60619/2021",
                                                                                                                                                                                                                    "node_attrs": {

                                                                                                                                                                                                                      "author": {
                                                                                                                                                                                                                        "author": "Samo Zakotnik et al",
                                                                                                                                                                                                                        "value": "Samo Zakotnik et al"
                                                                                                                                                                                                                      },
                                                                                                                                                                                                                      "clade_membership": {
                                                                                                                                                                                                                        "value": "20I/501Y.V1"
                                                                                                                                                                                                                      },
                                                                                                                                                                                                                      "country": {
                                                                                                                                                                                                                        "value": "Europe"
                                                                                                                                                                                                                      },
                                                                                                                                                                                                                      "div": 31,
                                                                                                                                                                                                                      "division": {
                                                                                                                                                                                                                        "value": "Europe"
                                                                                                                                                                                                                      },
                                                                                                                                                                                                                      "division_exposure": {
                                                                                                                                                                                                                        "value": "Europe"
                                                                                                                                                                                                                      },
                                                                                                                                                                                                                      "gisaid_epi_isl": {
                                                                                                                                                                                                                        "value": "EPI_ISL_1063499"
                                                                                                                                                                                                                      },
                                                                                                                                                                                                                      "host": {
                                                                                                                                                                                                                        "value": "Human"
                                                                                                                                                                                                                      },
                                                                                                                                                                                                                      "custom_location": {
                                                                                                                                                                                                                        "confidence": {
                                                                                                                                                                                                                          "Europe": 1.0
                                                                                                                                                                                                                        },
                                                                                                                                                                                                                        "entropy": -1.000088900581841e-12,
                                                                                                                                                                                                                        "value": "Europe"
                                                                                                                                                                                                                      },
                                                                                                                                                                                                                      "num_date": {
                                                                                                                                                                                                                        "confidence": [
                                                                                                                                                                                                                          2021.0890410958905,
                                                                                                                                                                                                                          2021.0890410958905
                                                                                                                                                                                                                        ],
                                                                                                                                                                                                                        "value": 2021.0890410958905
                                                                                                                                                                                                                      },
                                                                                                                                                                                                                      "originating_lab": {
                                                                                                                                                                                                                        "value": "Institute of Microbiology and Immunology, Faculty of Medicine, University of Ljubljana"
                                                                                                                                                                                                                      },
                                                                                                                                                                                                                      "pangolin_lineage": {
                                                                                                                                                                                                                        "value": "B.1.1.7"
                                                                                                                                                                                                                      },
                                                                                                                                                                                                                      "recency": {
                                                                                                                                                                                                                        "value": "One week ago"
                                                                                                                                                                                                                      },
                                                                                                                                                                                                                      "region": {
                                                                                                                                                                                                                        "value": "Europe"
                                                                                                                                                                                                                      },
                                                                                                                                                                                                                      "region_exposure": {
                                                                                                                                                                                                                        "value": "Europe"
                                                                                                                                                                                                                      },

                                                                                                                                                                                                                      "subclade_membership": {
                                                                                                                                                                                                                        "value": "20I/501Y.V1"
                                                                                                                                                                                                                      },
                                                                                                                                                                                                                      "submitting_lab": {
                                                                                                                                                                                                                        "value": "Institute of Microbiology and Immunology, Faculty of Medicine, University of Ljubljana"
                                                                                                                                                                                                                      },
                                                                                                                                                                                                                      "url": "https://www.gisaid.org"
                                                                                                                                                                                                                    }
                                                                                                                                                                                                                  },
                                                                                                                                                                                                                  {
                                                                                                                                                                                                                    "branch_attrs": {
                                                                                                                                                                                                                      "mutations": {}
                                                                                                                                                                                                                    },
                                                                                                                                                                                                                    "children": [
                                                                                                                                                                                                                      {
                                                                                                                                                                                                                        "branch_attrs": {
                                                                                                                                                                                                                          "labels": {
                                                                                                                                                                                                                            "aa": "ORF1a: T4249I"
                                                                                                                                                                                                                          },
                                                                                                                                                                                                                          "mutations": {
                                                                                                                                                                                                                            "ORF1a": [
                                                                                                                                                                                                                              "T4249I"
                                                                                                                                                                                                                            ],
                                                                                                                                                                                                                            "nuc": [
                                                                                                                                                                                                                              "T8323C",
                                                                                                                                                                                                                              "C13011T"
                                                                                                                                                                                                                            ]
                                                                                                                                                                                                                          }
                                                                                                                                                                                                                        },
                                                                                                                                                                                                                        "children": [
                                                                                                                                                                                                                          {
                                                                                                                                                                                                                            "branch_attrs": {
                                                                                                                                                                                                                              "labels": {
                                                                                                                                                                                                                                "aa": "ORF9b: Q18L"
                                                                                                                                                                                                                              },
                                                                                                                                                                                                                              "mutations": {
                                                                                                                                                                                                                                "ORF9b": [
                                                                                                                                                                                                                                  "Q18L"
                                                                                                                                                                                                                                ],
                                                                                                                                                                                                                                "nuc": [
                                                                                                                                                                                                                                  "A28336T"
                                                                                                                                                                                                                                ]
                                                                                                                                                                                                                              }
                                                                                                                                                                                                                            },
                                                                                                                                                                                                                            "name": "Montenegro/ChVir23231/2021",
                                                                                                                                                                                                                            "node_attrs": {
                                                                                                                                                                                                                              "author": {
                                                                                                                                                                                                                                "author": "Victor M Corman et al",
                                                                                                                                                                                                                                "value": "Victor M Corman et al A"
                                                                                                                                                                                                                              },
                                                                                                                                                                                                                              "clade_membership": {
                                                                                                                                                                                                                                "value": "20I/501Y.V1"
                                                                                                                                                                                                                              },
                                                                                                                                                                                                                              "country": {
                                                                                                                                                                                                                                "value": "Europe"
                                                                                                                                                                                                                              },
                                                                                                                                                                                                                              "div": 31,
                                                                                                                                                                                                                              "division": {
                                                                                                                                                                                                                                "value": "Europe"
                                                                                                                                                                                                                              },
                                                                                                                                                                                                                              "division_exposure": {
                                                                                                                                                                                                                                "value": "Europe"
                                                                                                                                                                                                                              },
                                                                                                                                                                                                                              "gisaid_epi_isl": {
                                                                                                                                                                                                                                "value": "EPI_ISL_1013607"
                                                                                                                                                                                                                              },
                                                                                                                                                                                                                              "host": {
                                                                                                                                                                                                                                "value": "Human"
                                                                                                                                                                                                                              },
                                                                                                                                                                                                                              "custom_location": {
                                                                                                                                                                                                                                "confidence": {
                                                                                                                                                                                                                                  "Europe": 1.0
                                                                                                                                                                                                                                },
                                                                                                                                                                                                                                "entropy": -1.000088900581841e-12,
                                                                                                                                                                                                                                "value": "Europe"
                                                                                                                                                                                                                              },
                                                                                                                                                                                                                              "num_date": {
                                                                                                                                                                                                                                "confidence": [
                                                                                                                                                                                                                                  2021.0506849315068,
                                                                                                                                                                                                                                  2021.0506849315068
                                                                                                                                                                                                                                ],
                                                                                                                                                                                                                                "value": 2021.0506849315068
                                                                                                                                                                                                                              },
                                                                                                                                                                                                                              "originating_lab": {
                                                                                                                                                                                                                                "value": "Department for Molecular Diagnostics, Centre for Medical Microbiology, Institute of Public Health, Montenegro"
                                                                                                                                                                                                                              },
                                                                                                                                                                                                                              "pangolin_lineage": {
                                                                                                                                                                                                                                "value": "B.1.1.7"
                                                                                                                                                                                                                              },
                                                                                                                                                                                                                              "recency": {
                                                                                                                                                                                                                                "value": "One month ago"
                                                                                                                                                                                                                              },
                                                                                                                                                                                                                              "region": {
                                                                                                                                                                                                                                "value": "Europe"
                                                                                                                                                                                                                              },
                                                                                                                                                                                                                              "region_exposure": {
                                                                                                                                                                                                                                "value": "Europe"
                                                                                                                                                                                                                              },
                                                                                                                                                                                                                              "subclade_membership": {
                                                                                                                                                                                                                                "value": "20I/501Y.V1"
                                                                                                                                                                                                                              },
                                                                                                                                                                                                                              "submitting_lab": {
                                                                                                                                                                                                                                "value": "Charit\u00e9 Universit\u00e4tsmedizin Berlin, Institut f\u00fcr Virologie"
                                                                                                                                                                                                                              },
                                                                                                                                                                                                                              "url": "https://www.gisaid.org"
                                                                                                                                                                                                                            }
                                                                                                                                                                                                                          },
                                                                                                                                                                                                                          {
                                                                                                                                                                                                                            "branch_attrs": {
                                                                                                                                                                                                                              "mutations": {}
                                                                                                                                                                                                                            },
                                                                                                                                                                                                                            "name": "Montenegro/ChVir23233/2021",
                                                                                                                                                                                                                            "node_attrs": {
                                                                                                                                                                                                                              "author": {
                                                                                                                                                                                                                                "author": "Victor M Corman et al",
                                                                                                                                                                                                                                "value": "Victor M Corman et al A"
                                                                                                                                                                                                                              },
                                                                                                                                                                                                                              "clade_membership": {
                                                                                                                                                                                                                                "value": "20I/501Y.V1"
                                                                                                                                                                                                                              },
                                                                                                                                                                                                                              "country": {
                                                                                                                                                                                                                                "value": "Europe"
                                                                                                                                                                                                                              },
                                                                                                                                                                                                                              "div": 30,
                                                                                                                                                                                                                              "division": {
                                                                                                                                                                                                                                "value": "Europe"
                                                                                                                                                                                                                              },
                                                                                                                                                                                                                              "division_exposure": {
                                                                                                                                                                                                                                "value": "Europe"
                                                                                                                                                                                                                              },
                                                                                                                                                                                                                              "gisaid_epi_isl": {
                                                                                                                                                                                                                                "value": "EPI_ISL_1013608"
                                                                                                                                                                                                                              },
                                                                                                                                                                                                                              "host": {
                                                                                                                                                                                                                                "value": "Human"
                                                                                                                                                                                                                              },
                                                                                                                                                                                                                              "custom_location": {
                                                                                                                                                                                                                                "confidence": {
                                                                                                                                                                                                                                  "Europe": 1.0
                                                                                                                                                                                                                                },
                                                                                                                                                                                                                                "entropy": -1.000088900581841e-12,
                                                                                                                                                                                                                                "value": "Europe"
                                                                                                                                                                                                                              },
                                                                                                                                                                                                                              "num_date": {
                                                                                                                                                                                                                                "confidence": [
                                                                                                                                                                                                                                  2021.0534246575342,
                                                                                                                                                                                                                                  2021.0534246575342
                                                                                                                                                                                                                                ],
                                                                                                                                                                                                                                "value": 2021.0534246575342
                                                                                                                                                                                                                              },
                                                                                                                                                                                                                              "originating_lab": {
                                                                                                                                                                                                                                "value": "Department for Molecular Diagnostics, Centre for Medical Microbiology, Institute of Public Health, Montenegro"
                                                                                                                                                                                                                              },
                                                                                                                                                                                                                              "pangolin_lineage": {
                                                                                                                                                                                                                                "value": "B.1.1.7"
                                                                                                                                                                                                                              },
                                                                                                                                                                                                                              "recency": {
                                                                                                                                                                                                                                "value": "One month ago"
                                                                                                                                                                                                                              },
                                                                                                                                                                                                                              "region": {
                                                                                                                                                                                                                                "value": "Europe"
                                                                                                                                                                                                                              },
                                                                                                                                                                                                                              "region_exposure": {
                                                                                                                                                                                                                                "value": "Europe"
                                                                                                                                                                                                                              },
                                                                                                                                                                                                                              "subclade_membership": {
                                                                                                                                                                                                                                "value": "20I/501Y.V1"
                                                                                                                                                                                                                              },
                                                                                                                                                                                                                              "submitting_lab": {
                                                                                                                                                                                                                                "value": "Charit\u00e9 Universit\u00e4tsmedizin Berlin, Institut f\u00fcr Virologie"
                                                                                                                                                                                                                              },
                                                                                                                                                                                                                              "url": "https://www.gisaid.org"
                                                                                                                                                                                                                            }
                                                                                                                                                                                                                          }
                                                                                                                                                                                                                        ],
                                                                                                                                                                                                                        "name": "NODE_0003127",
                                                                                                                                                                                                                        "node_attrs": {
                                                                                                                                                                                                                          "clade_membership": {
                                                                                                                                                                                                                            "value": "20I/501Y.V1"
                                                                                                                                                                                                                          },
                                                                                                                                                                                                                          "div": 30,
                                                                                                                                                                                                                          "custom_location": {
                                                                                                                                                                                                                            "confidence": {
                                                                                                                                                                                                                              "Asia": 0.0034807432216592787,
                                                                                                                                                                                                                              "Europe": 0.9932270691454049,
                                                                                                                                                                                                                              "South America": 0.0020123679552012195
                                                                                                                                                                                                                            },
                                                                                                                                                                                                                            "entropy": 0.04848404299924103,
                                                                                                                                                                                                                            "value": "Europe"
                                                                                                                                                                                                                          },
                                                                                                                                                                                                                          "num_date": {
                                                                                                                                                                                                                            "confidence": [
                                                                                                                                                                                                                              2020.9693104421024,
                                                                                                                                                                                                                              2021.0506849315068
                                                                                                                                                                                                                            ],
                                                                                                                                                                                                                            "value": 2021.0095227354639
                                                                                                                                                                                                                          },
                                                                                                                                                                                                                          "subclade_membership": {
                                                                                                                                                                                                                            "value": "20I/501Y.V1"
                                                                                                                                                                                                                          }
                                                                                                                                                                                                                        }
                                                                                                                                                                                                                      },
                                                                                                                                                                                                                      {
                                                                                                                                                                                                                        "branch_attrs": {
                                                                                                                                                                                                                          "mutations": {}
                                                                                                                                                                                                                        },
                                                                                                                                                                                                                        "children": [
                                                                                                                                                                                                                          {
                                                                                                                                                                                                                            "branch_attrs": {
                                                                                                                                                                                                                              "mutations": {
                                                                                                                                                                                                                                "nuc": [
                                                                                                                                                                                                                                  "C29580T"
                                                                                                                                                                                                                                ]
                                                                                                                                                                                                                              }
                                                                                                                                                                                                                            },
                                                                                                                                                                                                                            "children": [
                                                                                                                                                                                                                              {
                                                                                                                                                                                                                                "branch_attrs": {
                                                                                                                                                                                                                                  "mutations": {}
                                                                                                                                                                                                                                },
                                                                                                                                                                                                                                "children": [
                                                                                                                                                                                                                                  {
                                                                                                                                                                                                                                    "branch_attrs": {
                                                                                                                                                                                                                                      "mutations": {}
                                                                                                                                                                                                                                    },
                                                                                                                                                                                                                                    "name": "Slovakia/UKBA-512/2020",
                                                                                                                                                                                                                                    "node_attrs": {

                                                                                                                                                                                                                                      "author": {
                                                                                                                                                                                                                                        "author": "Vikt\u00f3ria \u010cabanov\u00e1 et al",
                                                                                                                                                                                                                                        "value": "Vikt\u00f3ria \u010cabanov\u00e1 et al"
                                                                                                                                                                                                                                      },
                                                                                                                                                                                                                                      "clade_membership": {
                                                                                                                                                                                                                                        "value": "20I/501Y.V1"
                                                                                                                                                                                                                                      },
                                                                                                                                                                                                                                      "country": {
                                                                                                                                                                                                                                        "value": "Europe"
                                                                                                                                                                                                                                      },
                                                                                                                                                                                                                                      "div": 29,
                                                                                                                                                                                                                                      "division": {
                                                                                                                                                                                                                                        "value": "Europe"
                                                                                                                                                                                                                                      },
                                                                                                                                                                                                                                      "division_exposure": {
                                                                                                                                                                                                                                        "value": "Europe"
                                                                                                                                                                                                                                      },
                                                                                                                                                                                                                                      "gisaid_epi_isl": {
                                                                                                                                                                                                                                        "value": "EPI_ISL_779660"
                                                                                                                                                                                                                                      },
                                                                                                                                                                                                                                      "host": {
                                                                                                                                                                                                                                        "value": "Human"
                                                                                                                                                                                                                                      },
                                                                                                                                                                                                                                      "custom_location": {
                                                                                                                                                                                                                                        "confidence": {
                                                                                                                                                                                                                                          "Europe": 1.0
                                                                                                                                                                                                                                        },
                                                                                                                                                                                                                                        "entropy": -1.000088900581841e-12,
                                                                                                                                                                                                                                        "value": "Europe"
                                                                                                                                                                                                                                      },
                                                                                                                                                                                                                                      "num_date": {
                                                                                                                                                                                                                                        "confidence": [
                                                                                                                                                                                                                                          2020.99043715847,
                                                                                                                                                                                                                                          2020.99043715847
                                                                                                                                                                                                                                        ],
                                                                                                                                                                                                                                        "value": 2020.99043715847
                                                                                                                                                                                                                                      },
                                                                                                                                                                                                                                      "originating_lab": {
                                                                                                                                                                                                                                        "value": "Institute of Virology, Biomedical Research Center of the Slovak Academy of Sciences, Bratislava"
                                                                                                                                                                                                                                      },
                                                                                                                                                                                                                                      "pangolin_lineage": {
                                                                                                                                                                                                                                        "value": "B.1.1.7"
                                                                                                                                                                                                                                      },
                                                                                                                                                                                                                                      "recency": {
                                                                                                                                                                                                                                        "value": "Older"
                                                                                                                                                                                                                                      },
                                                                                                                                                                                                                                      "region": {
                                                                                                                                                                                                                                        "value": "Europe"
                                                                                                                                                                                                                                      },
                                                                                                                                                                                                                                      "region_exposure": {
                                                                                                                                                                                                                                        "value": "Europe"
                                                                                                                                                                                                                                      },

                                                                                                                                                                                                                                      "subclade_membership": {
                                                                                                                                                                                                                                        "value": "20I/501Y.V1"
                                                                                                                                                                                                                                      },
                                                                                                                                                                                                                                      "submitting_lab": {
                                                                                                                                                                                                                                        "value": "Faculty of Natural Sciences, Comenius University, Bratislava"
                                                                                                                                                                                                                                      },
                                                                                                                                                                                                                                      "url": "https://www.gisaid.org"
                                                                                                                                                                                                                                    }
                                                                                                                                                                                                                                  },
                                                                                                                                                                                                                                  {
                                                                                                                                                                                                                                    "branch_attrs": {
                                                                                                                                                                                                                                      "mutations": {}
                                                                                                                                                                                                                                    },
                                                                                                                                                                                                                                    "name": "Slovakia/UKBA-505/2020",
                                                                                                                                                                                                                                    "node_attrs": {

                                                                                                                                                                                                                                      "author": {
                                                                                                                                                                                                                                        "author": "Vikt\u00f3ria \u010cabanov\u00e1 et al",
                                                                                                                                                                                                                                        "value": "Vikt\u00f3ria \u010cabanov\u00e1 et al"
                                                                                                                                                                                                                                      },
                                                                                                                                                                                                                                      "clade_membership": {
                                                                                                                                                                                                                                        "value": "20I/501Y.V1"
                                                                                                                                                                                                                                      },
                                                                                                                                                                                                                                      "country": {
                                                                                                                                                                                                                                        "value": "Europe"
                                                                                                                                                                                                                                      },
                                                                                                                                                                                                                                      "div": 29,
                                                                                                                                                                                                                                      "division": {
                                                                                                                                                                                                                                        "value": "Europe"
                                                                                                                                                                                                                                      },
                                                                                                                                                                                                                                      "division_exposure": {
                                                                                                                                                                                                                                        "value": "Europe"
                                                                                                                                                                                                                                      },
                                                                                                                                                                                                                                      "gisaid_epi_isl": {
                                                                                                                                                                                                                                        "value": "EPI_ISL_779655"
                                                                                                                                                                                                                                      },
                                                                                                                                                                                                                                      "host": {
                                                                                                                                                                                                                                        "value": "Human"
                                                                                                                                                                                                                                      },
                                                                                                                                                                                                                                      "custom_location": {
                                                                                                                                                                                                                                        "confidence": {
                                                                                                                                                                                                                                          "Europe": 1.0
                                                                                                                                                                                                                                        },
                                                                                                                                                                                                                                        "entropy": -1.000088900581841e-12,
                                                                                                                                                                                                                                        "value": "Europe"
                                                                                                                                                                                                                                      },
                                                                                                                                                                                                                                      "num_date": {
                                                                                                                                                                                                                                        "confidence": [
                                                                                                                                                                                                                                          2020.99043715847,
                                                                                                                                                                                                                                          2020.99043715847
                                                                                                                                                                                                                                        ],
                                                                                                                                                                                                                                        "value": 2020.99043715847
                                                                                                                                                                                                                                      },
                                                                                                                                                                                                                                      "originating_lab": {
                                                                                                                                                                                                                                        "value": "Institute of Virology, Biomedical Research Center of the Slovak Academy of Sciences, Bratislava"
                                                                                                                                                                                                                                      },
                                                                                                                                                                                                                                      "pangolin_lineage": {
                                                                                                                                                                                                                                        "value": "B.1.1.7"
                                                                                                                                                                                                                                      },
                                                                                                                                                                                                                                      "recency": {
                                                                                                                                                                                                                                        "value": "Older"
                                                                                                                                                                                                                                      },
                                                                                                                                                                                                                                      "region": {
                                                                                                                                                                                                                                        "value": "Europe"
                                                                                                                                                                                                                                      },
                                                                                                                                                                                                                                      "region_exposure": {
                                                                                                                                                                                                                                        "value": "Europe"
                                                                                                                                                                                                                                      },

                                                                                                                                                                                                                                      "subclade_membership": {
                                                                                                                                                                                                                                        "value": "20I/501Y.V1"
                                                                                                                                                                                                                                      },
                                                                                                                                                                                                                                      "submitting_lab": {
                                                                                                                                                                                                                                        "value": "Faculty of Natural Sciences, Comenius University, Bratislava"
                                                                                                                                                                                                                                      },
                                                                                                                                                                                                                                      "url": "https://www.gisaid.org"
                                                                                                                                                                                                                                    }
                                                                                                                                                                                                                                  }
                                                                                                                                                                                                                                ],
                                                                                                                                                                                                                                "name": "NODE_0003491",
                                                                                                                                                                                                                                "node_attrs": {
                                                                                                                                                                                                                                  "clade_membership": {
                                                                                                                                                                                                                                    "value": "20I/501Y.V1"
                                                                                                                                                                                                                                  },
                                                                                                                                                                                                                                  "div": 29,
                                                                                                                                                                                                                                  "custom_location": {
                                                                                                                                                                                                                                    "confidence": {
                                                                                                                                                                                                                                      "Asia": 0.003271000404966087,
                                                                                                                                                                                                                                      "Europe": 0.9935211051435535,
                                                                                                                                                                                                                                      "South America": 0.0019519552825112666
                                                                                                                                                                                                                                    },
                                                                                                                                                                                                                                    "entropy": 0.046741882476848406,
                                                                                                                                                                                                                                    "value": "Europe"
                                                                                                                                                                                                                                  },
                                                                                                                                                                                                                                  "num_date": {
                                                                                                                                                                                                                                    "confidence": [
                                                                                                                                                                                                                                      2020.9590333358278,
                                                                                                                                                                                                                                      2020.99043715847
                                                                                                                                                                                                                                    ],
                                                                                                                                                                                                                                    "value": 2020.99043715847
                                                                                                                                                                                                                                  },
                                                                                                                                                                                                                                  "subclade_membership": {
                                                                                                                                                                                                                                    "value": "20I/501Y.V1"
                                                                                                                                                                                                                                  }
                                                                                                                                                                                                                                }
                                                                                                                                                                                                                              },
                                                                                                                                                                                                                              {
                                                                                                                                                                                                                                "branch_attrs": {
                                                                                                                                                                                                                                  "mutations": {
                                                                                                                                                                                                                                    "nuc": [
                                                                                                                                                                                                                                      "C27944T"
                                                                                                                                                                                                                                    ]
                                                                                                                                                                                                                                  }
                                                                                                                                                                                                                                },
                                                                                                                                                                                                                                "children": [
                                                                                                                                                                                                                                  {
                                                                                                                                                                                                                                    "branch_attrs": {
                                                                                                                                                                                                                                      "mutations": {}
                                                                                                                                                                                                                                    },
                                                                                                                                                                                                                                    "name": "Slovakia/UKBA-503/2020",
                                                                                                                                                                                                                                    "node_attrs": {

                                                                                                                                                                                                                                      "author": {
                                                                                                                                                                                                                                        "author": "Vikt\u00f3ria \u010cabanov\u00e1 et al",
                                                                                                                                                                                                                                        "value": "Vikt\u00f3ria \u010cabanov\u00e1 et al"
                                                                                                                                                                                                                                      },
                                                                                                                                                                                                                                      "clade_membership": {
                                                                                                                                                                                                                                        "value": "20I/501Y.V1"
                                                                                                                                                                                                                                      },
                                                                                                                                                                                                                                      "country": {
                                                                                                                                                                                                                                        "value": "Europe"
                                                                                                                                                                                                                                      },
                                                                                                                                                                                                                                      "div": 30,
                                                                                                                                                                                                                                      "division": {
                                                                                                                                                                                                                                        "value": "Europe"
                                                                                                                                                                                                                                      },
                                                                                                                                                                                                                                      "division_exposure": {
                                                                                                                                                                                                                                        "value": "Europe"
                                                                                                                                                                                                                                      },
                                                                                                                                                                                                                                      "gisaid_epi_isl": {
                                                                                                                                                                                                                                        "value": "EPI_ISL_779653"
                                                                                                                                                                                                                                      },
                                                                                                                                                                                                                                      "host": {
                                                                                                                                                                                                                                        "value": "Human"
                                                                                                                                                                                                                                      },
                                                                                                                                                                                                                                      "custom_location": {
                                                                                                                                                                                                                                        "confidence": {
                                                                                                                                                                                                                                          "Europe": 1.0
                                                                                                                                                                                                                                        },
                                                                                                                                                                                                                                        "entropy": -1.000088900581841e-12,
                                                                                                                                                                                                                                        "value": "Europe"
                                                                                                                                                                                                                                      },
                                                                                                                                                                                                                                      "num_date": {
                                                                                                                                                                                                                                        "confidence": [
                                                                                                                                                                                                                                          2020.99043715847,
                                                                                                                                                                                                                                          2020.99043715847
                                                                                                                                                                                                                                        ],
                                                                                                                                                                                                                                        "value": 2020.99043715847
                                                                                                                                                                                                                                      },
                                                                                                                                                                                                                                      "originating_lab": {
                                                                                                                                                                                                                                        "value": "Institute of Virology, Biomedical Research Center of the Slovak Academy of Sciences, Bratislava"
                                                                                                                                                                                                                                      },
                                                                                                                                                                                                                                      "pangolin_lineage": {
                                                                                                                                                                                                                                        "value": "B.1.1.7"
                                                                                                                                                                                                                                      },
                                                                                                                                                                                                                                      "recency": {
                                                                                                                                                                                                                                        "value": "Older"
                                                                                                                                                                                                                                      },
                                                                                                                                                                                                                                      "region": {
                                                                                                                                                                                                                                        "value": "Europe"
                                                                                                                                                                                                                                      },
                                                                                                                                                                                                                                      "region_exposure": {
                                                                                                                                                                                                                                        "value": "Europe"
                                                                                                                                                                                                                                      },

                                                                                                                                                                                                                                      "subclade_membership": {
                                                                                                                                                                                                                                        "value": "20I/501Y.V1"
                                                                                                                                                                                                                                      },
                                                                                                                                                                                                                                      "submitting_lab": {
                                                                                                                                                                                                                                        "value": "Faculty of Natural Sciences, Comenius University, Bratislava"
                                                                                                                                                                                                                                      },
                                                                                                                                                                                                                                      "url": "https://www.gisaid.org"
                                                                                                                                                                                                                                    }
                                                                                                                                                                                                                                  },
                                                                                                                                                                                                                                  {
                                                                                                                                                                                                                                    "branch_attrs": {
                                                                                                                                                                                                                                      "mutations": {}
                                                                                                                                                                                                                                    },
                                                                                                                                                                                                                                    "name": "Slovakia/UKBA-508/2020",
                                                                                                                                                                                                                                    "node_attrs": {

                                                                                                                                                                                                                                      "author": {
                                                                                                                                                                                                                                        "author": "Bro\u0148a Brejov\u00e1 et al",
                                                                                                                                                                                                                                        "value": "Bro\u0148a Brejov\u00e1 et al"
                                                                                                                                                                                                                                      },
                                                                                                                                                                                                                                      "clade_membership": {
                                                                                                                                                                                                                                        "value": "20I/501Y.V1"
                                                                                                                                                                                                                                      },
                                                                                                                                                                                                                                      "country": {
                                                                                                                                                                                                                                        "value": "Europe"
                                                                                                                                                                                                                                      },
                                                                                                                                                                                                                                      "div": 30,
                                                                                                                                                                                                                                      "division": {
                                                                                                                                                                                                                                        "value": "Europe"
                                                                                                                                                                                                                                      },
                                                                                                                                                                                                                                      "division_exposure": {
                                                                                                                                                                                                                                        "value": "Europe"
                                                                                                                                                                                                                                      },
                                                                                                                                                                                                                                      "gisaid_epi_isl": {
                                                                                                                                                                                                                                        "value": "EPI_ISL_779658"
                                                                                                                                                                                                                                      },
                                                                                                                                                                                                                                      "host": {
                                                                                                                                                                                                                                        "value": "Human"
                                                                                                                                                                                                                                      },
                                                                                                                                                                                                                                      "custom_location": {
                                                                                                                                                                                                                                        "confidence": {
                                                                                                                                                                                                                                          "Europe": 1.0
                                                                                                                                                                                                                                        },
                                                                                                                                                                                                                                        "entropy": -1.000088900581841e-12,
                                                                                                                                                                                                                                        "value": "Europe"
                                                                                                                                                                                                                                      },
                                                                                                                                                                                                                                      "num_date": {
                                                                                                                                                                                                                                        "confidence": [
                                                                                                                                                                                                                                          2020.99043715847,
                                                                                                                                                                                                                                          2020.99043715847
                                                                                                                                                                                                                                        ],
                                                                                                                                                                                                                                        "value": 2020.99043715847
                                                                                                                                                                                                                                      },
                                                                                                                                                                                                                                      "originating_lab": {
                                                                                                                                                                                                                                        "value": "Institute of Virology, Biomedical Research Center of the Slovak Academy of Sciences, Bratislava"
                                                                                                                                                                                                                                      },
                                                                                                                                                                                                                                      "pangolin_lineage": {
                                                                                                                                                                                                                                        "value": "B.1.1.7"
                                                                                                                                                                                                                                      },
                                                                                                                                                                                                                                      "recency": {
                                                                                                                                                                                                                                        "value": "Older"
                                                                                                                                                                                                                                      },
                                                                                                                                                                                                                                      "region": {
                                                                                                                                                                                                                                        "value": "Europe"
                                                                                                                                                                                                                                      },
                                                                                                                                                                                                                                      "region_exposure": {
                                                                                                                                                                                                                                        "value": "Europe"
                                                                                                                                                                                                                                      },

                                                                                                                                                                                                                                      "subclade_membership": {
                                                                                                                                                                                                                                        "value": "20I/501Y.V1"
                                                                                                                                                                                                                                      },
                                                                                                                                                                                                                                      "submitting_lab": {
                                                                                                                                                                                                                                        "value": "Faculty of Natural Sciences, Comenius University, Bratislava"
                                                                                                                                                                                                                                      },
                                                                                                                                                                                                                                      "url": "https://www.gisaid.org"
                                                                                                                                                                                                                                    }
                                                                                                                                                                                                                                  },
                                                                                                                                                                                                                                  {
                                                                                                                                                                                                                                    "branch_attrs": {
                                                                                                                                                                                                                                      "mutations": {}
                                                                                                                                                                                                                                    },
                                                                                                                                                                                                                                    "name": "Slovakia/UKBA-504/2020",
                                                                                                                                                                                                                                    "node_attrs": {

                                                                                                                                                                                                                                      "author": {
                                                                                                                                                                                                                                        "author": "Krist\u00edna Bor\u0161ov\u00e1 et al",
                                                                                                                                                                                                                                        "value": "Krist\u00edna Bor\u0161ov\u00e1 et al"
                                                                                                                                                                                                                                      },
                                                                                                                                                                                                                                      "clade_membership": {
                                                                                                                                                                                                                                        "value": "20I/501Y.V1"
                                                                                                                                                                                                                                      },
                                                                                                                                                                                                                                      "country": {
                                                                                                                                                                                                                                        "value": "Europe"
                                                                                                                                                                                                                                      },
                                                                                                                                                                                                                                      "div": 30,
                                                                                                                                                                                                                                      "division": {
                                                                                                                                                                                                                                        "value": "Europe"
                                                                                                                                                                                                                                      },
                                                                                                                                                                                                                                      "division_exposure": {
                                                                                                                                                                                                                                        "value": "Europe"
                                                                                                                                                                                                                                      },
                                                                                                                                                                                                                                      "gisaid_epi_isl": {
                                                                                                                                                                                                                                        "value": "EPI_ISL_779654"
                                                                                                                                                                                                                                      },
                                                                                                                                                                                                                                      "host": {
                                                                                                                                                                                                                                        "value": "Human"
                                                                                                                                                                                                                                      },
                                                                                                                                                                                                                                      "custom_location": {
                                                                                                                                                                                                                                        "confidence": {
                                                                                                                                                                                                                                          "Europe": 1.0
                                                                                                                                                                                                                                        },
                                                                                                                                                                                                                                        "entropy": -1.000088900581841e-12,
                                                                                                                                                                                                                                        "value": "Europe"
                                                                                                                                                                                                                                      },
                                                                                                                                                                                                                                      "num_date": {
                                                                                                                                                                                                                                        "confidence": [
                                                                                                                                                                                                                                          2020.99043715847,
                                                                                                                                                                                                                                          2020.99043715847
                                                                                                                                                                                                                                        ],
                                                                                                                                                                                                                                        "value": 2020.99043715847
                                                                                                                                                                                                                                      },
                                                                                                                                                                                                                                      "originating_lab": {
                                                                                                                                                                                                                                        "value": "Institute of Virology, Biomedical Research Center of the Slovak Academy of Sciences, Bratislava"
                                                                                                                                                                                                                                      },
                                                                                                                                                                                                                                      "pangolin_lineage": {
                                                                                                                                                                                                                                        "value": "B.1.1.7"
                                                                                                                                                                                                                                      },
                                                                                                                                                                                                                                      "recency": {
                                                                                                                                                                                                                                        "value": "Older"
                                                                                                                                                                                                                                      },
                                                                                                                                                                                                                                      "region": {
                                                                                                                                                                                                                                        "value": "Europe"
                                                                                                                                                                                                                                      },
                                                                                                                                                                                                                                      "region_exposure": {
                                                                                                                                                                                                                                        "value": "Europe"
                                                                                                                                                                                                                                      },

                                                                                                                                                                                                                                      "subclade_membership": {
                                                                                                                                                                                                                                        "value": "20I/501Y.V1"
                                                                                                                                                                                                                                      },
                                                                                                                                                                                                                                      "submitting_lab": {
                                                                                                                                                                                                                                        "value": "Faculty of Natural Sciences, Comenius University, Bratislava"
                                                                                                                                                                                                                                      },
                                                                                                                                                                                                                                      "url": "https://www.gisaid.org"
                                                                                                                                                                                                                                    }
                                                                                                                                                                                                                                  },
                                                                                                                                                                                                                                  {
                                                                                                                                                                                                                                    "branch_attrs": {
                                                                                                                                                                                                                                      "mutations": {}
                                                                                                                                                                                                                                    },
                                                                                                                                                                                                                                    "name": "Slovakia/UKBA-509/2020",
                                                                                                                                                                                                                                    "node_attrs": {

                                                                                                                                                                                                                                      "author": {
                                                                                                                                                                                                                                        "author": "Bro\u0148a Brejov\u00e1 et al",
                                                                                                                                                                                                                                        "value": "Bro\u0148a Brejov\u00e1 et al"
                                                                                                                                                                                                                                      },
                                                                                                                                                                                                                                      "clade_membership": {
                                                                                                                                                                                                                                        "value": "20I/501Y.V1"
                                                                                                                                                                                                                                      },
                                                                                                                                                                                                                                      "country": {
                                                                                                                                                                                                                                        "value": "Europe"
                                                                                                                                                                                                                                      },
                                                                                                                                                                                                                                      "div": 30,
                                                                                                                                                                                                                                      "division": {
                                                                                                                                                                                                                                        "value": "Europe"
                                                                                                                                                                                                                                      },
                                                                                                                                                                                                                                      "division_exposure": {
                                                                                                                                                                                                                                        "value": "Europe"
                                                                                                                                                                                                                                      },
                                                                                                                                                                                                                                      "gisaid_epi_isl": {
                                                                                                                                                                                                                                        "value": "EPI_ISL_779659"
                                                                                                                                                                                                                                      },
                                                                                                                                                                                                                                      "host": {
                                                                                                                                                                                                                                        "value": "Human"
                                                                                                                                                                                                                                      },
                                                                                                                                                                                                                                      "custom_location": {
                                                                                                                                                                                                                                        "confidence": {
                                                                                                                                                                                                                                          "Europe": 1.0
                                                                                                                                                                                                                                        },
                                                                                                                                                                                                                                        "entropy": -1.000088900581841e-12,
                                                                                                                                                                                                                                        "value": "Europe"
                                                                                                                                                                                                                                      },
                                                                                                                                                                                                                                      "num_date": {
                                                                                                                                                                                                                                        "confidence": [
                                                                                                                                                                                                                                          2020.99043715847,
                                                                                                                                                                                                                                          2020.99043715847
                                                                                                                                                                                                                                        ],
                                                                                                                                                                                                                                        "value": 2020.99043715847
                                                                                                                                                                                                                                      },
                                                                                                                                                                                                                                      "originating_lab": {
                                                                                                                                                                                                                                        "value": "Institute of Virology, Biomedical Research Center of the Slovak Academy of Sciences, Bratislava"
                                                                                                                                                                                                                                      },
                                                                                                                                                                                                                                      "pangolin_lineage": {
                                                                                                                                                                                                                                        "value": "B.1.1.7"
                                                                                                                                                                                                                                      },
                                                                                                                                                                                                                                      "recency": {
                                                                                                                                                                                                                                        "value": "Older"
                                                                                                                                                                                                                                      },
                                                                                                                                                                                                                                      "region": {
                                                                                                                                                                                                                                        "value": "Europe"
                                                                                                                                                                                                                                      },
                                                                                                                                                                                                                                      "region_exposure": {
                                                                                                                                                                                                                                        "value": "Europe"
                                                                                                                                                                                                                                      },

                                                                                                                                                                                                                                      "subclade_membership": {
                                                                                                                                                                                                                                        "value": "20I/501Y.V1"
                                                                                                                                                                                                                                      },
                                                                                                                                                                                                                                      "submitting_lab": {
                                                                                                                                                                                                                                        "value": "Faculty of Natural Sciences, Comenius University, Bratislava"
                                                                                                                                                                                                                                      },
                                                                                                                                                                                                                                      "url": "https://www.gisaid.org"
                                                                                                                                                                                                                                    }
                                                                                                                                                                                                                                  }
                                                                                                                                                                                                                                ],
                                                                                                                                                                                                                                "name": "NODE_0003177",
                                                                                                                                                                                                                                "node_attrs": {
                                                                                                                                                                                                                                  "clade_membership": {
                                                                                                                                                                                                                                    "value": "20I/501Y.V1"
                                                                                                                                                                                                                                  },
                                                                                                                                                                                                                                  "div": 30,
                                                                                                                                                                                                                                  "custom_location": {
                                                                                                                                                                                                                                    "confidence": {
                                                                                                                                                                                                                                      "Europe": 0.9999000090968854
                                                                                                                                                                                                                                    },
                                                                                                                                                                                                                                    "entropy": 0.0011091475551674927,
                                                                                                                                                                                                                                    "value": "Europe"
                                                                                                                                                                                                                                  },
                                                                                                                                                                                                                                  "num_date": {
                                                                                                                                                                                                                                    "confidence": [
                                                                                                                                                                                                                                      2020.9721506142885,
                                                                                                                                                                                                                                      2020.99043715847
                                                                                                                                                                                                                                    ],
                                                                                                                                                                                                                                    "value": 2020.99043715847
                                                                                                                                                                                                                                  },
                                                                                                                                                                                                                                  "subclade_membership": {
                                                                                                                                                                                                                                    "value": "20I/501Y.V1"
                                                                                                                                                                                                                                  }
                                                                                                                                                                                                                                }
                                                                                                                                                                                                                              }
                                                                                                                                                                                                                            ],
                                                                                                                                                                                                                            "name": "NODE_0003175",
                                                                                                                                                                                                                            "node_attrs": {
                                                                                                                                                                                                                              "clade_membership": {
                                                                                                                                                                                                                                "value": "20I/501Y.V1"
                                                                                                                                                                                                                              },
                                                                                                                                                                                                                              "div": 29,
                                                                                                                                                                                                                              "custom_location": {
                                                                                                                                                                                                                                "confidence": {
                                                                                                                                                                                                                                  "Asia": 0.004118291455461829,
                                                                                                                                                                                                                                  "Europe": 0.9921393435571463,
                                                                                                                                                                                                                                  "South America": 0.0023201659870831027
                                                                                                                                                                                                                                },
                                                                                                                                                                                                                                "entropy": 0.0549571565313576,
                                                                                                                                                                                                                                "value": "Europe"
                                                                                                                                                                                                                              },
                                                                                                                                                                                                                              "num_date": {
                                                                                                                                                                                                                                "confidence": [
                                                                                                                                                                                                                                  2020.926614342516,
                                                                                                                                                                                                                                  2020.9824676425317
                                                                                                                                                                                                                                ],
                                                                                                                                                                                                                                "value": 2020.9602801162737
                                                                                                                                                                                                                              },
                                                                                                                                                                                                                              "subclade_membership": {
                                                                                                                                                                                                                                "value": "20I/501Y.V1"
                                                                                                                                                                                                                              }
                                                                                                                                                                                                                            }
                                                                                                                                                                                                                          },
                                                                                                                                                                                                                          {
                                                                                                                                                                                                                            "branch_attrs": {
                                                                                                                                                                                                                              "mutations": {}
                                                                                                                                                                                                                            },
                                                                                                                                                                                                                            "children": [
                                                                                                                                                                                                                              {
                                                                                                                                                                                                                                "branch_attrs": {
                                                                                                                                                                                                                                  "labels": {
                                                                                                                                                                                                                                    "aa": "ORF1a: H1160Y"
                                                                                                                                                                                                                                  },
                                                                                                                                                                                                                                  "mutations": {
                                                                                                                                                                                                                                    "ORF1a": [
                                                                                                                                                                                                                                      "H1160Y"
                                                                                                                                                                                                                                    ],
                                                                                                                                                                                                                                    "nuc": [
                                                                                                                                                                                                                                      "C3743T",
                                                                                                                                                                                                                                      "-28271A"
                                                                                                                                                                                                                                    ]
                                                                                                                                                                                                                                  }
                                                                                                                                                                                                                                },
                                                                                                                                                                                                                                "name": "Sweden/20-53846/2020",
                                                                                                                                                                                                                                "node_attrs": {

                                                                                                                                                                                                                                  "author": {
                                                                                                                                                                                                                                    "author": "Department of Microbiology et al",
                                                                                                                                                                                                                                    "value": "Department of Microbiology et al"
                                                                                                                                                                                                                                  },
                                                                                                                                                                                                                                  "clade_membership": {
                                                                                                                                                                                                                                    "value": "20I/501Y.V1"
                                                                                                                                                                                                                                  },
                                                                                                                                                                                                                                  "country": {
                                                                                                                                                                                                                                    "value": "Europe"
                                                                                                                                                                                                                                  },
                                                                                                                                                                                                                                  "div": 29,
                                                                                                                                                                                                                                  "division": {
                                                                                                                                                                                                                                    "value": "Europe"
                                                                                                                                                                                                                                  },
                                                                                                                                                                                                                                  "division_exposure": {
                                                                                                                                                                                                                                    "value": "Europe"
                                                                                                                                                                                                                                  },
                                                                                                                                                                                                                                  "gisaid_epi_isl": {
                                                                                                                                                                                                                                    "value": "EPI_ISL_766696"
                                                                                                                                                                                                                                  },
                                                                                                                                                                                                                                  "host": {
                                                                                                                                                                                                                                    "value": "Human"
                                                                                                                                                                                                                                  },
                                                                                                                                                                                                                                  "custom_location": {
                                                                                                                                                                                                                                    "confidence": {
                                                                                                                                                                                                                                      "Europe": 1.0
                                                                                                                                                                                                                                    },
                                                                                                                                                                                                                                    "entropy": -1.000088900581841e-12,
                                                                                                                                                                                                                                    "value": "Europe"
                                                                                                                                                                                                                                  },
                                                                                                                                                                                                                                  "num_date": {
                                                                                                                                                                                                                                    "confidence": [
                                                                                                                                                                                                                                      2020.9767759562842,
                                                                                                                                                                                                                                      2020.9767759562842
                                                                                                                                                                                                                                    ],
                                                                                                                                                                                                                                    "value": 2020.9767759562842
                                                                                                                                                                                                                                  },
                                                                                                                                                                                                                                  "originating_lab": {
                                                                                                                                                                                                                                    "value": "Klinisk Mikrobiologi"
                                                                                                                                                                                                                                  },
                                                                                                                                                                                                                                  "pangolin_lineage": {
                                                                                                                                                                                                                                    "value": "B.1.1.7"
                                                                                                                                                                                                                                  },
                                                                                                                                                                                                                                  "recency": {
                                                                                                                                                                                                                                    "value": "Older"
                                                                                                                                                                                                                                  },
                                                                                                                                                                                                                                  "region": {
                                                                                                                                                                                                                                    "value": "Europe"
                                                                                                                                                                                                                                  },
                                                                                                                                                                                                                                  "region_exposure": {
                                                                                                                                                                                                                                    "value": "Europe"
                                                                                                                                                                                                                                  },

                                                                                                                                                                                                                                  "subclade_membership": {
                                                                                                                                                                                                                                    "value": "20I/501Y.V1"
                                                                                                                                                                                                                                  },
                                                                                                                                                                                                                                  "submitting_lab": {
                                                                                                                                                                                                                                    "value": "The Public Health Agency of Sweden"
                                                                                                                                                                                                                                  },
                                                                                                                                                                                                                                  "url": "https://www.gisaid.org"
                                                                                                                                                                                                                                }
                                                                                                                                                                                                                              },
                                                                                                                                                                                                                              {
                                                                                                                                                                                                                                "branch_attrs": {
                                                                                                                                                                                                                                  "mutations": {}
                                                                                                                                                                                                                                },
                                                                                                                                                                                                                                "children": [
                                                                                                                                                                                                                                  {
                                                                                                                                                                                                                                    "branch_attrs": {
                                                                                                                                                                                                                                      "mutations": {}
                                                                                                                                                                                                                                    },
                                                                                                                                                                                                                                    "children": [
                                                                                                                                                                                                                                      {
                                                                                                                                                                                                                                        "branch_attrs": {
                                                                                                                                                                                                                                          "mutations": {}
                                                                                                                                                                                                                                        },
                                                                                                                                                                                                                                        "children": [
                                                                                                                                                                                                                                          {
                                                                                                                                                                                                                                            "branch_attrs": {
                                                                                                                                                                                                                                              "labels": {
                                                                                                                                                                                                                                                "aa": "ORF1a: P971L"
                                                                                                                                                                                                                                              },
                                                                                                                                                                                                                                              "mutations": {
                                                                                                                                                                                                                                                "ORF1a": [
                                                                                                                                                                                                                                                  "P971L"
                                                                                                                                                                                                                                                ],
                                                                                                                                                                                                                                                "nuc": [
                                                                                                                                                                                                                                                  "C3177T",
                                                                                                                                                                                                                                                  "T24022C"
                                                                                                                                                                                                                                                ]
                                                                                                                                                                                                                                              }
                                                                                                                                                                                                                                            },
                                                                                                                                                                                                                                            "name": "Brazil/SP-1052/2021",
                                                                                                                                                                                                                                            "node_attrs": {

                                                                                                                                                                                                                                              "author": {
                                                                                                                                                                                                                                                "author": "Claudio Tavares Sacchi et al",
                                                                                                                                                                                                                                                "value": "Claudio Tavares Sacchi et al"
                                                                                                                                                                                                                                              },
                                                                                                                                                                                                                                              "clade_membership": {
                                                                                                                                                                                                                                                "value": "20I/501Y.V1"
                                                                                                                                                                                                                                              },
                                                                                                                                                                                                                                              "country": {
                                                                                                                                                                                                                                                "value": "Brazil"
                                                                                                                                                                                                                                              },
                                                                                                                                                                                                                                              "div": 30,
                                                                                                                                                                                                                                              "division": {
                                                                                                                                                                                                                                                "value": "S\u00e3o Paulo"
                                                                                                                                                                                                                                              },
                                                                                                                                                                                                                                              "division_exposure": {
                                                                                                                                                                                                                                                "value": "S\u00e3o Paulo"
                                                                                                                                                                                                                                              },
                                                                                                                                                                                                                                              "gisaid_epi_isl": {
                                                                                                                                                                                                                                                "value": "EPI_ISL_906078"
                                                                                                                                                                                                                                              },
                                                                                                                                                                                                                                              "host": {
                                                                                                                                                                                                                                                "value": "Human"
                                                                                                                                                                                                                                              },
                                                                                                                                                                                                                                              "custom_location": {
                                                                                                                                                                                                                                                "confidence": {
                                                                                                                                                                                                                                                  "Brazil": 1.0
                                                                                                                                                                                                                                                },
                                                                                                                                                                                                                                                "entropy": -1.000088900581841e-12,
                                                                                                                                                                                                                                                "value": "Brazil"
                                                                                                                                                                                                                                              },
                                                                                                                                                                                                                                              "location": {
                                                                                                                                                                                                                                                "value": "Guarulhos"
                                                                                                                                                                                                                                              },
                                                                                                                                                                                                                                              "num_date": {
                                                                                                                                                                                                                                                "confidence": [
                                                                                                                                                                                                                                                  2021.0534246575342,
                                                                                                                                                                                                                                                  2021.0534246575342
                                                                                                                                                                                                                                                ],
                                                                                                                                                                                                                                                "value": 2021.0534246575342
                                                                                                                                                                                                                                              },
                                                                                                                                                                                                                                              "originating_lab": {
                                                                                                                                                                                                                                                "value": "Hospital Carlos Chagas"
                                                                                                                                                                                                                                              },
                                                                                                                                                                                                                                              "pangolin_lineage": {
                                                                                                                                                                                                                                                "value": "B.1.1.7"
                                                                                                                                                                                                                                              },
                                                                                                                                                                                                                                              "recency": {
                                                                                                                                                                                                                                                "value": "Older"
                                                                                                                                                                                                                                              },
                                                                                                                                                                                                                                              "region": {
                                                                                                                                                                                                                                                "value": "South America"
                                                                                                                                                                                                                                              },
                                                                                                                                                                                                                                              "region_exposure": {
                                                                                                                                                                                                                                                "value": "South America"
                                                                                                                                                                                                                                              },

                                                                                                                                                                                                                                              "subclade_membership": {
                                                                                                                                                                                                                                                "value": "20I/501Y.V1"
                                                                                                                                                                                                                                              },
                                                                                                                                                                                                                                              "submitting_lab": {
                                                                                                                                                                                                                                                "value": "Instituto Adolfo Lutz, Interdiciplinary Procedures Center, Strategic Laboratory"
                                                                                                                                                                                                                                              },
                                                                                                                                                                                                                                              "url": "https://www.gisaid.org"
                                                                                                                                                                                                                                            }
                                                                                                                                                                                                                                          },
                                                                                                                                                                                                                                          {
                                                                                                                                                                                                                                            "branch_attrs": {
                                                                                                                                                                                                                                              "labels": {
                                                                                                                                                                                                                                                "aa": "ORF1a: A1092V; S: M740V"
                                                                                                                                                                                                                                              },
                                                                                                                                                                                                                                              "mutations": {
                                                                                                                                                                                                                                                "ORF1a": [
                                                                                                                                                                                                                                                  "A1092V"
                                                                                                                                                                                                                                                ],
                                                                                                                                                                                                                                                "S": [
                                                                                                                                                                                                                                                  "M740V"
                                                                                                                                                                                                                                                ],
                                                                                                                                                                                                                                                "nuc": [
                                                                                                                                                                                                                                                  "C3540T",
                                                                                                                                                                                                                                                  "T22579C",
                                                                                                                                                                                                                                                  "A23780G"
                                                                                                                                                                                                                                                ]
                                                                                                                                                                                                                                              }
                                                                                                                                                                                                                                            },
                                                                                                                                                                                                                                            "children": [
                                                                                                                                                                                                                                              {
                                                                                                                                                                                                                                                "branch_attrs": {
                                                                                                                                                                                                                                                  "mutations": {}
                                                                                                                                                                                                                                                },
                                                                                                                                                                                                                                                "name": "Poland/Pomorskie_MWB_325/2021",
                                                                                                                                                                                                                                                "node_attrs": {

                                                                                                                                                                                                                                                  "author": {
                                                                                                                                                                                                                                                    "author": "Lukasz Rabalski et al",
                                                                                                                                                                                                                                                    "value": "Lukasz Rabalski et al"
                                                                                                                                                                                                                                                  },
                                                                                                                                                                                                                                                  "clade_membership": {
                                                                                                                                                                                                                                                    "value": "20I/501Y.V1"
                                                                                                                                                                                                                                                  },
                                                                                                                                                                                                                                                  "country": {
                                                                                                                                                                                                                                                    "value": "Europe"
                                                                                                                                                                                                                                                  },
                                                                                                                                                                                                                                                  "div": 31,
                                                                                                                                                                                                                                                  "division": {
                                                                                                                                                                                                                                                    "value": "Europe"
                                                                                                                                                                                                                                                  },
                                                                                                                                                                                                                                                  "division_exposure": {
                                                                                                                                                                                                                                                    "value": "Europe"
                                                                                                                                                                                                                                                  },
                                                                                                                                                                                                                                                  "gisaid_epi_isl": {
                                                                                                                                                                                                                                                    "value": "EPI_ISL_1096165"
                                                                                                                                                                                                                                                  },
                                                                                                                                                                                                                                                  "host": {
                                                                                                                                                                                                                                                    "value": "Human"
                                                                                                                                                                                                                                                  },
                                                                                                                                                                                                                                                  "custom_location": {
                                                                                                                                                                                                                                                    "confidence": {
                                                                                                                                                                                                                                                      "Europe": 1.0
                                                                                                                                                                                                                                                    },
                                                                                                                                                                                                                                                    "entropy": -1.000088900581841e-12,
                                                                                                                                                                                                                                                    "value": "Europe"
                                                                                                                                                                                                                                                  },
                                                                                                                                                                                                                                                  "num_date": {
                                                                                                                                                                                                                                                    "confidence": [
                                                                                                                                                                                                                                                      2021.1465753424657,
                                                                                                                                                                                                                                                      2021.1465753424657
                                                                                                                                                                                                                                                    ],
                                                                                                                                                                                                                                                    "value": 2021.1465753424657
                                                                                                                                                                                                                                                  },
                                                                                                                                                                                                                                                  "originating_lab": {
                                                                                                                                                                                                                                                    "value": "Hematology Laboratory, Section of Molecular Diagnostics, University Clinical Centre, Medical University of Gdansk"
                                                                                                                                                                                                                                                  },
                                                                                                                                                                                                                                                  "pangolin_lineage": {
                                                                                                                                                                                                                                                    "value": "B.1.1.7"
                                                                                                                                                                                                                                                  },
                                                                                                                                                                                                                                                  "recency": {
                                                                                                                                                                                                                                                    "value": "3-7 days ago"
                                                                                                                                                                                                                                                  },
                                                                                                                                                                                                                                                  "region": {
                                                                                                                                                                                                                                                    "value": "Europe"
                                                                                                                                                                                                                                                  },
                                                                                                                                                                                                                                                  "region_exposure": {
                                                                                                                                                                                                                                                    "value": "Europe"
                                                                                                                                                                                                                                                  },

                                                                                                                                                                                                                                                  "subclade_membership": {
                                                                                                                                                                                                                                                    "value": "20I/501Y.V1"
                                                                                                                                                                                                                                                  },
                                                                                                                                                                                                                                                  "submitting_lab": {
                                                                                                                                                                                                                                                    "value": "Laboratory of Recombinant Vaccines"
                                                                                                                                                                                                                                                  },
                                                                                                                                                                                                                                                  "url": "https://www.gisaid.org"
                                                                                                                                                                                                                                                }
                                                                                                                                                                                                                                              },
                                                                                                                                                                                                                                              {
                                                                                                                                                                                                                                                "branch_attrs": {
                                                                                                                                                                                                                                                  "mutations": {}
                                                                                                                                                                                                                                                },
                                                                                                                                                                                                                                                "name": "Poland/Pomorskie_MWB_326/2021",
                                                                                                                                                                                                                                                "node_attrs": {

                                                                                                                                                                                                                                                  "author": {
                                                                                                                                                                                                                                                    "author": "Lukasz Rabalski et al",
                                                                                                                                                                                                                                                    "value": "Lukasz Rabalski et al"
                                                                                                                                                                                                                                                  },
                                                                                                                                                                                                                                                  "clade_membership": {
                                                                                                                                                                                                                                                    "value": "20I/501Y.V1"
                                                                                                                                                                                                                                                  },
                                                                                                                                                                                                                                                  "country": {
                                                                                                                                                                                                                                                    "value": "Europe"
                                                                                                                                                                                                                                                  },
                                                                                                                                                                                                                                                  "div": 31,
                                                                                                                                                                                                                                                  "division": {
                                                                                                                                                                                                                                                    "value": "Europe"
                                                                                                                                                                                                                                                  },
                                                                                                                                                                                                                                                  "division_exposure": {
                                                                                                                                                                                                                                                    "value": "Europe"
                                                                                                                                                                                                                                                  },
                                                                                                                                                                                                                                                  "gisaid_epi_isl": {
                                                                                                                                                                                                                                                    "value": "EPI_ISL_1096166"
                                                                                                                                                                                                                                                  },
                                                                                                                                                                                                                                                  "host": {
                                                                                                                                                                                                                                                    "value": "Human"
                                                                                                                                                                                                                                                  },
                                                                                                                                                                                                                                                  "custom_location": {
                                                                                                                                                                                                                                                    "confidence": {
                                                                                                                                                                                                                                                      "Europe": 1.0
                                                                                                                                                                                                                                                    },
                                                                                                                                                                                                                                                    "entropy": -1.000088900581841e-12,
                                                                                                                                                                                                                                                    "value": "Europe"
                                                                                                                                                                                                                                                  },
                                                                                                                                                                                                                                                  "num_date": {
                                                                                                                                                                                                                                                    "confidence": [
                                                                                                                                                                                                                                                      2021.1465753424657,
                                                                                                                                                                                                                                                      2021.1465753424657
                                                                                                                                                                                                                                                    ],
                                                                                                                                                                                                                                                    "value": 2021.1465753424657
                                                                                                                                                                                                                                                  },
                                                                                                                                                                                                                                                  "originating_lab": {
                                                                                                                                                                                                                                                    "value": "Hematology Laboratory, Section of Molecular Diagnostics, University Clinical Centre, Medical University of Gdansk"
                                                                                                                                                                                                                                                  },
                                                                                                                                                                                                                                                  "pangolin_lineage": {
                                                                                                                                                                                                                                                    "value": "B.1.1.7"
                                                                                                                                                                                                                                                  },
                                                                                                                                                                                                                                                  "recency": {
                                                                                                                                                                                                                                                    "value": "3-7 days ago"
                                                                                                                                                                                                                                                  },
                                                                                                                                                                                                                                                  "region": {
                                                                                                                                                                                                                                                    "value": "Europe"
                                                                                                                                                                                                                                                  },
                                                                                                                                                                                                                                                  "region_exposure": {
                                                                                                                                                                                                                                                    "value": "Europe"
                                                                                                                                                                                                                                                  },

                                                                                                                                                                                                                                                  "subclade_membership": {
                                                                                                                                                                                                                                                    "value": "20I/501Y.V1"
                                                                                                                                                                                                                                                  },
                                                                                                                                                                                                                                                  "submitting_lab": {
                                                                                                                                                                                                                                                    "value": "Laboratory of Recombinant Vaccines"
                                                                                                                                                                                                                                                  },
                                                                                                                                                                                                                                                  "url": "https://www.gisaid.org"
                                                                                                                                                                                                                                                }
                                                                                                                                                                                                                                              }
                                                                                                                                                                                                                                            ],
                                                                                                                                                                                                                                            "name": "NODE_0003174",
                                                                                                                                                                                                                                            "node_attrs": {
                                                                                                                                                                                                                                              "clade_membership": {
                                                                                                                                                                                                                                                "value": "20I/501Y.V1"
                                                                                                                                                                                                                                              },
                                                                                                                                                                                                                                              "div": 31,
                                                                                                                                                                                                                                              "custom_location": {
                                                                                                                                                                                                                                                "confidence": {
                                                                                                                                                                                                                                                  "Asia": 0.012314521008849728,
                                                                                                                                                                                                                                                  "Brazil": 0.0016436170690150992,
                                                                                                                                                                                                                                                  "Europe": 0.9749340557897523,
                                                                                                                                                                                                                                                  "South America": 0.009090208767395858
                                                                                                                                                                                                                                                },
                                                                                                                                                                                                                                                "entropy": 0.14612796162405878,
                                                                                                                                                                                                                                                "value": "Europe"
                                                                                                                                                                                                                                              },
                                                                                                                                                                                                                                              "num_date": {
                                                                                                                                                                                                                                                "confidence": [
                                                                                                                                                                                                                                                  2021.0481111851566,
                                                                                                                                                                                                                                                  2021.112864192973
                                                                                                                                                                                                                                                ],
                                                                                                                                                                                                                                                "value": 2021.0858952726053
                                                                                                                                                                                                                                              },
                                                                                                                                                                                                                                              "subclade_membership": {
                                                                                                                                                                                                                                                "value": "20I/501Y.V1"
                                                                                                                                                                                                                                              }
                                                                                                                                                                                                                                            }
                                                                                                                                                                                                                                          }
                                                                                                                                                                                                                                        ],
                                                                                                                                                                                                                                        "name": "NODE_0003496",
                                                                                                                                                                                                                                        "node_attrs": {
                                                                                                                                                                                                                                          "clade_membership": {
                                                                                                                                                                                                                                            "value": "20I/501Y.V1"
                                                                                                                                                                                                                                          },
                                                                                                                                                                                                                                          "div": 28,
                                                                                                                                                                                                                                          "custom_location": {
                                                                                                                                                                                                                                            "confidence": {
                                                                                                                                                                                                                                              "Asia": 0.0652392317607264,
                                                                                                                                                                                                                                              "Brazil": 0.04708670233785803,
                                                                                                                                                                                                                                              "Europe": 0.8317086501107193,
                                                                                                                                                                                                                                              "South America": 0.05038685712333738
                                                                                                                                                                                                                                            },
                                                                                                                                                                                                                                            "entropy": 0.6593442017055399,
                                                                                                                                                                                                                                            "value": "Europe"
                                                                                                                                                                                                                                          },
                                                                                                                                                                                                                                          "num_date": {
                                                                                                                                                                                                                                            "confidence": [
                                                                                                                                                                                                                                              2020.7403740206287,
                                                                                                                                                                                                                                              2021.0026275195926
                                                                                                                                                                                                                                            ],
                                                                                                                                                                                                                                            "value": 2020.962045475307
                                                                                                                                                                                                                                          },
                                                                                                                                                                                                                                          "subclade_membership": {
                                                                                                                                                                                                                                            "value": "20I/501Y.V1"
                                                                                                                                                                                                                                          }
                                                                                                                                                                                                                                        }
                                                                                                                                                                                                                                      },
                                                                                                                                                                                                                                      {
                                                                                                                                                                                                                                        "branch_attrs": {
                                                                                                                                                                                                                                          "mutations": {
                                                                                                                                                                                                                                            "nuc": [
                                                                                                                                                                                                                                              "T15096C"
                                                                                                                                                                                                                                            ]
                                                                                                                                                                                                                                          }
                                                                                                                                                                                                                                        },
                                                                                                                                                                                                                                        "children": [
                                                                                                                                                                                                                                          {
                                                                                                                                                                                                                                            "branch_attrs": {
                                                                                                                                                                                                                                              "labels": {
                                                                                                                                                                                                                                                "aa": "N: R204P; ORF1a: -3675S, -3676G, -3677F; S: X144-, Y145X"
                                                                                                                                                                                                                                              },
                                                                                                                                                                                                                                              "mutations": {
                                                                                                                                                                                                                                                "N": [
                                                                                                                                                                                                                                                  "R204P"
                                                                                                                                                                                                                                                ],
                                                                                                                                                                                                                                                "ORF1a": [
                                                                                                                                                                                                                                                  "-3675S",
                                                                                                                                                                                                                                                  "-3676G",
                                                                                                                                                                                                                                                  "-3677F"
                                                                                                                                                                                                                                                ],
                                                                                                                                                                                                                                                "S": [
                                                                                                                                                                                                                                                  "X144-",
                                                                                                                                                                                                                                                  "Y145X"
                                                                                                                                                                                                                                                ],
                                                                                                                                                                                                                                                "nuc": [
                                                                                                                                                                                                                                                  "T241C",
                                                                                                                                                                                                                                                  "T3037C",
                                                                                                                                                                                                                                                  "-11288T",
                                                                                                                                                                                                                                                  "-11289C",
                                                                                                                                                                                                                                                  "-11290T",
                                                                                                                                                                                                                                                  "-11291G",
                                                                                                                                                                                                                                                  "-11292G",
                                                                                                                                                                                                                                                  "-11293T",
                                                                                                                                                                                                                                                  "-11294T",
                                                                                                                                                                                                                                                  "-11295T",
                                                                                                                                                                                                                                                  "-11296T",
                                                                                                                                                                                                                                                  "T21994-",
                                                                                                                                                                                                                                                  "T21995-",
                                                                                                                                                                                                                                                  "A21996-",
                                                                                                                                                                                                                                                  "-28271A",
                                                                                                                                                                                                                                                  "G28884C"
                                                                                                                                                                                                                                                ]
                                                                                                                                                                                                                                              }
                                                                                                                                                                                                                                            },
                                                                                                                                                                                                                                            "name": "CzechRepublic/Tilia-12/2021",
                                                                                                                                                                                                                                            "node_attrs": {

                                                                                                                                                                                                                                              "author": {
                                                                                                                                                                                                                                                "author": "Sona Pekova et al",
                                                                                                                                                                                                                                                "value": "Sona Pekova et al"
                                                                                                                                                                                                                                              },
                                                                                                                                                                                                                                              "clade_membership": {
                                                                                                                                                                                                                                                "value": "20I/501Y.V1"
                                                                                                                                                                                                                                              },
                                                                                                                                                                                                                                              "country": {
                                                                                                                                                                                                                                                "value": "Europe"
                                                                                                                                                                                                                                              },
                                                                                                                                                                                                                                              "div": 32,
                                                                                                                                                                                                                                              "division": {
                                                                                                                                                                                                                                                "value": "Europe"
                                                                                                                                                                                                                                              },
                                                                                                                                                                                                                                              "division_exposure": {
                                                                                                                                                                                                                                                "value": "Europe"
                                                                                                                                                                                                                                              },
                                                                                                                                                                                                                                              "gisaid_epi_isl": {
                                                                                                                                                                                                                                                "value": "EPI_ISL_906053"
                                                                                                                                                                                                                                              },
                                                                                                                                                                                                                                              "host": {
                                                                                                                                                                                                                                                "value": "Human"
                                                                                                                                                                                                                                              },
                                                                                                                                                                                                                                              "custom_location": {
                                                                                                                                                                                                                                                "confidence": {
                                                                                                                                                                                                                                                  "Europe": 1.0
                                                                                                                                                                                                                                                },
                                                                                                                                                                                                                                                "entropy": -1.000088900581841e-12,
                                                                                                                                                                                                                                                "value": "Europe"
                                                                                                                                                                                                                                              },
                                                                                                                                                                                                                                              "num_date": {
                                                                                                                                                                                                                                                "confidence": [
                                                                                                                                                                                                                                                  2021.0479452054794,
                                                                                                                                                                                                                                                  2021.0479452054794
                                                                                                                                                                                                                                                ],
                                                                                                                                                                                                                                                "value": 2021.0479452054794
                                                                                                                                                                                                                                              },
                                                                                                                                                                                                                                              "originating_lab": {
                                                                                                                                                                                                                                                "value": "Tilia Laboratories s.r.o."
                                                                                                                                                                                                                                              },
                                                                                                                                                                                                                                              "pangolin_lineage": {
                                                                                                                                                                                                                                                "value": "B.1.1.7"
                                                                                                                                                                                                                                              },
                                                                                                                                                                                                                                              "recency": {
                                                                                                                                                                                                                                                "value": "Older"
                                                                                                                                                                                                                                              },
                                                                                                                                                                                                                                              "region": {
                                                                                                                                                                                                                                                "value": "Europe"
                                                                                                                                                                                                                                              },
                                                                                                                                                                                                                                              "region_exposure": {
                                                                                                                                                                                                                                                "value": "Europe"
                                                                                                                                                                                                                                              },

                                                                                                                                                                                                                                              "subclade_membership": {
                                                                                                                                                                                                                                                "value": "20I/501Y.V1"
                                                                                                                                                                                                                                              },
                                                                                                                                                                                                                                              "submitting_lab": {
                                                                                                                                                                                                                                                "value": "Tilia Laboratories s.r.o."
                                                                                                                                                                                                                                              },
                                                                                                                                                                                                                                              "url": "https://www.gisaid.org"
                                                                                                                                                                                                                                            }
                                                                                                                                                                                                                                          },
                                                                                                                                                                                                                                          {
                                                                                                                                                                                                                                            "branch_attrs": {
                                                                                                                                                                                                                                              "labels": {
                                                                                                                                                                                                                                                "aa": "ORF1a: -3675S, -3676G, -3677F; ORF7b: H42Y"
                                                                                                                                                                                                                                              },
                                                                                                                                                                                                                                              "mutations": {
                                                                                                                                                                                                                                                "ORF1a": [
                                                                                                                                                                                                                                                  "-3675S",
                                                                                                                                                                                                                                                  "-3676G",
                                                                                                                                                                                                                                                  "-3677F"
                                                                                                                                                                                                                                                ],
                                                                                                                                                                                                                                                "ORF7b": [
                                                                                                                                                                                                                                                  "H42Y"
                                                                                                                                                                                                                                                ],
                                                                                                                                                                                                                                                "nuc": [
                                                                                                                                                                                                                                                  "-11288T",
                                                                                                                                                                                                                                                  "-11289C",
                                                                                                                                                                                                                                                  "-11290T",
                                                                                                                                                                                                                                                  "-11291G",
                                                                                                                                                                                                                                                  "-11292G",
                                                                                                                                                                                                                                                  "-11293T",
                                                                                                                                                                                                                                                  "-11294T",
                                                                                                                                                                                                                                                  "-11295T",
                                                                                                                                                                                                                                                  "-11296T",
                                                                                                                                                                                                                                                  "C27879T",
                                                                                                                                                                                                                                                  "-28271A",
                                                                                                                                                                                                                                                  "A28272T"
                                                                                                                                                                                                                                                ]
                                                                                                                                                                                                                                              }
                                                                                                                                                                                                                                            },
                                                                                                                                                                                                                                            "children": [
                                                                                                                                                                                                                                              {
                                                                                                                                                                                                                                                "branch_attrs": {
                                                                                                                                                                                                                                                  "labels": {
                                                                                                                                                                                                                                                    "aa": "ORF1b: V2475G"
                                                                                                                                                                                                                                                  },
                                                                                                                                                                                                                                                  "mutations": {
                                                                                                                                                                                                                                                    "ORF1b": [
                                                                                                                                                                                                                                                      "V2475G"
                                                                                                                                                                                                                                                    ],
                                                                                                                                                                                                                                                    "nuc": [
                                                                                                                                                                                                                                                      "C14184T",
                                                                                                                                                                                                                                                      "T20891G"
                                                                                                                                                                                                                                                    ]
                                                                                                                                                                                                                                                  }
                                                                                                                                                                                                                                                },
                                                                                                                                                                                                                                                "name": "Cambodia/VIR2118404/2021",
                                                                                                                                                                                                                                                "node_attrs": {
                                                                                                                                                                                                                                                  "author": {
                                                                                                                                                                                                                                                    "author": "Sokhoun Yann et al",
                                                                                                                                                                                                                                                    "value": "Sokhoun Yann et al"
                                                                                                                                                                                                                                                  },
                                                                                                                                                                                                                                                  "clade_membership": {
                                                                                                                                                                                                                                                    "value": "20I/501Y.V1"
                                                                                                                                                                                                                                                  },
                                                                                                                                                                                                                                                  "country": {
                                                                                                                                                                                                                                                    "value": "Asia"
                                                                                                                                                                                                                                                  },
                                                                                                                                                                                                                                                  "div": 33,
                                                                                                                                                                                                                                                  "division": {
                                                                                                                                                                                                                                                    "value": "Asia"
                                                                                                                                                                                                                                                  },
                                                                                                                                                                                                                                                  "division_exposure": {
                                                                                                                                                                                                                                                    "value": "Asia"
                                                                                                                                                                                                                                                  },
                                                                                                                                                                                                                                                  "gisaid_epi_isl": {
                                                                                                                                                                                                                                                    "value": "EPI_ISL_1098604"
                                                                                                                                                                                                                                                  },
                                                                                                                                                                                                                                                  "host": {
                                                                                                                                                                                                                                                    "value": "Human"
                                                                                                                                                                                                                                                  },
                                                                                                                                                                                                                                                  "custom_location": {
                                                                                                                                                                                                                                                    "confidence": {
                                                                                                                                                                                                                                                      "Asia": 1.0
                                                                                                                                                                                                                                                    },
                                                                                                                                                                                                                                                    "entropy": -1.000088900581841e-12,
                                                                                                                                                                                                                                                    "value": "Asia"
                                                                                                                                                                                                                                                  },
                                                                                                                                                                                                                                                  "num_date": {
                                                                                                                                                                                                                                                    "confidence": [
                                                                                                                                                                                                                                                      2021.1027397260275,
                                                                                                                                                                                                                                                      2021.1027397260275
                                                                                                                                                                                                                                                    ],
                                                                                                                                                                                                                                                    "value": 2021.1027397260275
                                                                                                                                                                                                                                                  },
                                                                                                                                                                                                                                                  "originating_lab": {
                                                                                                                                                                                                                                                    "value": "Cambodian National Public Health Laboratory, National Institute of Public Health"
                                                                                                                                                                                                                                                  },
                                                                                                                                                                                                                                                  "pangolin_lineage": {
                                                                                                                                                                                                                                                    "value": "B.1.1.7"
                                                                                                                                                                                                                                                  },
                                                                                                                                                                                                                                                  "recency": {
                                                                                                                                                                                                                                                    "value": "3-7 days ago"
                                                                                                                                                                                                                                                  },
                                                                                                                                                                                                                                                  "region": {
                                                                                                                                                                                                                                                    "value": "Asia"
                                                                                                                                                                                                                                                  },
                                                                                                                                                                                                                                                  "region_exposure": {
                                                                                                                                                                                                                                                    "value": "Asia"
                                                                                                                                                                                                                                                  },
                                                                                                                                                                                                                                                  "subclade_membership": {
                                                                                                                                                                                                                                                    "value": "20I/501Y.V1"
                                                                                                                                                                                                                                                  },
                                                                                                                                                                                                                                                  "submitting_lab": {
                                                                                                                                                                                                                                                    "value": "Virology Unit, Institut Pasteur du Cambodge"
                                                                                                                                                                                                                                                  },
                                                                                                                                                                                                                                                  "url": "https://www.gisaid.org"
                                                                                                                                                                                                                                                }
                                                                                                                                                                                                                                              },
                                                                                                                                                                                                                                              {
                                                                                                                                                                                                                                                "branch_attrs": {
                                                                                                                                                                                                                                                  "labels": {
                                                                                                                                                                                                                                                    "aa": "ORF1a: A1082V, A3955S"
                                                                                                                                                                                                                                                  },
                                                                                                                                                                                                                                                  "mutations": {
                                                                                                                                                                                                                                                    "ORF1a": [
                                                                                                                                                                                                                                                      "A1082V",
                                                                                                                                                                                                                                                      "A3955S"
                                                                                                                                                                                                                                                    ],
                                                                                                                                                                                                                                                    "nuc": [
                                                                                                                                                                                                                                                      "C3510T",
                                                                                                                                                                                                                                                      "G12128T",
                                                                                                                                                                                                                                                      "C17862T"
                                                                                                                                                                                                                                                    ]
                                                                                                                                                                                                                                                  }
                                                                                                                                                                                                                                                },
                                                                                                                                                                                                                                                "name": "Cambodia/VIR2123240/2021",
                                                                                                                                                                                                                                                "node_attrs": {
                                                                                                                                                                                                                                                  "author": {
                                                                                                                                                                                                                                                    "author": "Sokhoun Yann et al",
                                                                                                                                                                                                                                                    "value": "Sokhoun Yann et al"
                                                                                                                                                                                                                                                  },
                                                                                                                                                                                                                                                  "clade_membership": {
                                                                                                                                                                                                                                                    "value": "20I/501Y.V1"
                                                                                                                                                                                                                                                  },
                                                                                                                                                                                                                                                  "country": {
                                                                                                                                                                                                                                                    "value": "Asia"
                                                                                                                                                                                                                                                  },
                                                                                                                                                                                                                                                  "div": 34,
                                                                                                                                                                                                                                                  "division": {
                                                                                                                                                                                                                                                    "value": "Asia"
                                                                                                                                                                                                                                                  },
                                                                                                                                                                                                                                                  "division_exposure": {
                                                                                                                                                                                                                                                    "value": "Asia"
                                                                                                                                                                                                                                                  },
                                                                                                                                                                                                                                                  "gisaid_epi_isl": {
                                                                                                                                                                                                                                                    "value": "EPI_ISL_1098605"
                                                                                                                                                                                                                                                  },
                                                                                                                                                                                                                                                  "host": {
                                                                                                                                                                                                                                                    "value": "Human"
                                                                                                                                                                                                                                                  },
                                                                                                                                                                                                                                                  "custom_location": {
                                                                                                                                                                                                                                                    "confidence": {
                                                                                                                                                                                                                                                      "Asia": 1.0
                                                                                                                                                                                                                                                    },
                                                                                                                                                                                                                                                    "entropy": -1.000088900581841e-12,
                                                                                                                                                                                                                                                    "value": "Asia"
                                                                                                                                                                                                                                                  },
                                                                                                                                                                                                                                                  "num_date": {
                                                                                                                                                                                                                                                    "confidence": [
                                                                                                                                                                                                                                                      2021.1301369863013,
                                                                                                                                                                                                                                                      2021.1301369863013
                                                                                                                                                                                                                                                    ],
                                                                                                                                                                                                                                                    "value": 2021.1301369863013
                                                                                                                                                                                                                                                  },
                                                                                                                                                                                                                                                  "originating_lab": {
                                                                                                                                                                                                                                                    "value": "Cambodian National Public Health Laboratory, National Institute of Public Health"
                                                                                                                                                                                                                                                  },
                                                                                                                                                                                                                                                  "pangolin_lineage": {
                                                                                                                                                                                                                                                    "value": "B.1.1.7"
                                                                                                                                                                                                                                                  },
                                                                                                                                                                                                                                                  "recency": {
                                                                                                                                                                                                                                                    "value": "3-7 days ago"
                                                                                                                                                                                                                                                  },
                                                                                                                                                                                                                                                  "region": {
                                                                                                                                                                                                                                                    "value": "Asia"
                                                                                                                                                                                                                                                  },
                                                                                                                                                                                                                                                  "region_exposure": {
                                                                                                                                                                                                                                                    "value": "Asia"
                                                                                                                                                                                                                                                  },
                                                                                                                                                                                                                                                  "subclade_membership": {
                                                                                                                                                                                                                                                    "value": "20I/501Y.V1"
                                                                                                                                                                                                                                                  },
                                                                                                                                                                                                                                                  "submitting_lab": {
                                                                                                                                                                                                                                                    "value": "Virology Unit, Institut Pasteur du Cambodge"
                                                                                                                                                                                                                                                  },
                                                                                                                                                                                                                                                  "url": "https://www.gisaid.org"
                                                                                                                                                                                                                                                }
                                                                                                                                                                                                                                              }
                                                                                                                                                                                                                                            ],
                                                                                                                                                                                                                                            "name": "NODE_0003160",
                                                                                                                                                                                                                                            "node_attrs": {
                                                                                                                                                                                                                                              "clade_membership": {
                                                                                                                                                                                                                                                "value": "20I/501Y.V1"
                                                                                                                                                                                                                                              },
                                                                                                                                                                                                                                              "div": 31,
                                                                                                                                                                                                                                              "custom_location": {
                                                                                                                                                                                                                                                "confidence": {
                                                                                                                                                                                                                                                  "Asia": 0.9617016040949217,
                                                                                                                                                                                                                                                  "Europe": 0.0365575872095925,
                                                                                                                                                                                                                                                  "South America": 0.0012796651245178042
                                                                                                                                                                                                                                                },
                                                                                                                                                                                                                                                "entropy": 0.17091049138333625,
                                                                                                                                                                                                                                                "value": "Asia"
                                                                                                                                                                                                                                              },
                                                                                                                                                                                                                                              "num_date": {
                                                                                                                                                                                                                                                "confidence": [
                                                                                                                                                                                                                                                  2020.9335769817312,
                                                                                                                                                                                                                                                  2021.0894452541495
                                                                                                                                                                                                                                                ],
                                                                                                                                                                                                                                                "value": 2021.0093890751496
                                                                                                                                                                                                                                              },
                                                                                                                                                                                                                                              "subclade_membership": {
                                                                                                                                                                                                                                                "value": "20I/501Y.V1"
                                                                                                                                                                                                                                              }
                                                                                                                                                                                                                                            }
                                                                                                                                                                                                                                          },
                                                                                                                                                                                                                                          {
                                                                                                                                                                                                                                            "branch_attrs": {
                                                                                                                                                                                                                                              "mutations": {}
                                                                                                                                                                                                                                            },
                                                                                                                                                                                                                                            "children": [
                                                                                                                                                                                                                                              {
                                                                                                                                                                                                                                                "branch_attrs": {
                                                                                                                                                                                                                                                  "mutations": {
                                                                                                                                                                                                                                                    "nuc": [
                                                                                                                                                                                                                                                      "C27741T"
                                                                                                                                                                                                                                                    ]
                                                                                                                                                                                                                                                  }
                                                                                                                                                                                                                                                },
                                                                                                                                                                                                                                                "children": [
                                                                                                                                                                                                                                                  {
                                                                                                                                                                                                                                                    "branch_attrs": {
                                                                                                                                                                                                                                                      "mutations": {}
                                                                                                                                                                                                                                                    },
                                                                                                                                                                                                                                                    "name": "Jordan/AM-ALSR-5784/2021",
                                                                                                                                                                                                                                                    "node_attrs": {
                                                                                                                                                                                                                                                      "author": {
                                                                                                                                                                                                                                                        "author": "Issa Abu-Dayyeh et al",
                                                                                                                                                                                                                                                        "value": "Issa Abu-Dayyeh et al"
                                                                                                                                                                                                                                                      },
                                                                                                                                                                                                                                                      "clade_membership": {
                                                                                                                                                                                                                                                        "value": "20I/501Y.V1"
                                                                                                                                                                                                                                                      },
                                                                                                                                                                                                                                                      "country": {
                                                                                                                                                                                                                                                        "value": "Asia"
                                                                                                                                                                                                                                                      },
                                                                                                                                                                                                                                                      "div": 30,
                                                                                                                                                                                                                                                      "division": {
                                                                                                                                                                                                                                                        "value": "Asia"
                                                                                                                                                                                                                                                      },
                                                                                                                                                                                                                                                      "division_exposure": {
                                                                                                                                                                                                                                                        "value": "Asia"
                                                                                                                                                                                                                                                      },
                                                                                                                                                                                                                                                      "gisaid_epi_isl": {
                                                                                                                                                                                                                                                        "value": "EPI_ISL_878465"
                                                                                                                                                                                                                                                      },
                                                                                                                                                                                                                                                      "host": {
                                                                                                                                                                                                                                                        "value": "Human"
                                                                                                                                                                                                                                                      },
                                                                                                                                                                                                                                                      "custom_location": {
                                                                                                                                                                                                                                                        "confidence": {
                                                                                                                                                                                                                                                          "Asia": 0.9999999999999999
                                                                                                                                                                                                                                                        },
                                                                                                                                                                                                                                                        "entropy": -9.99866855976916e-13,
                                                                                                                                                                                                                                                        "value": "Asia"
                                                                                                                                                                                                                                                      },
                                                                                                                                                                                                                                                      "num_date": {
                                                                                                                                                                                                                                                        "confidence": [
                                                                                                                                                                                                                                                          2021.009589041096,
                                                                                                                                                                                                                                                          2021.009589041096
                                                                                                                                                                                                                                                        ],
                                                                                                                                                                                                                                                        "value": 2021.009589041096
                                                                                                                                                                                                                                                      },
                                                                                                                                                                                                                                                      "originating_lab": {
                                                                                                                                                                                                                                                        "value": "Biolab Diagnostic Laboratories"
                                                                                                                                                                                                                                                      },
                                                                                                                                                                                                                                                      "pangolin_lineage": {
                                                                                                                                                                                                                                                        "value": "B.1.1.7"
                                                                                                                                                                                                                                                      },
                                                                                                                                                                                                                                                      "recency": {
                                                                                                                                                                                                                                                        "value": "Older"
                                                                                                                                                                                                                                                      },
                                                                                                                                                                                                                                                      "region": {
                                                                                                                                                                                                                                                        "value": "Asia"
                                                                                                                                                                                                                                                      },
                                                                                                                                                                                                                                                      "region_exposure": {
                                                                                                                                                                                                                                                        "value": "Asia"
                                                                                                                                                                                                                                                      },
                                                                                                                                                                                                                                                      "subclade_membership": {
                                                                                                                                                                                                                                                        "value": "20I/501Y.V1"
                                                                                                                                                                                                                                                      },
                                                                                                                                                                                                                                                      "submitting_lab": {
                                                                                                                                                                                                                                                        "value": "Andersen lab at Scripps Research"
                                                                                                                                                                                                                                                      },
                                                                                                                                                                                                                                                      "url": "https://www.gisaid.org"
                                                                                                                                                                                                                                                    }
                                                                                                                                                                                                                                                  },
                                                                                                                                                                                                                                                  {
                                                                                                                                                                                                                                                    "branch_attrs": {
                                                                                                                                                                                                                                                      "mutations": {}
                                                                                                                                                                                                                                                    },
                                                                                                                                                                                                                                                    "children": [
                                                                                                                                                                                                                                                      {
                                                                                                                                                                                                                                                        "branch_attrs": {
                                                                                                                                                                                                                                                          "mutations": {}
                                                                                                                                                                                                                                                        },
                                                                                                                                                                                                                                                        "name": "Jordan/AM-ALSR-5804/2021",
                                                                                                                                                                                                                                                        "node_attrs": {
                                                                                                                                                                                                                                                          "author": {
                                                                                                                                                                                                                                                            "author": "Issa Abu-Dayyeh et al",
                                                                                                                                                                                                                                                            "value": "Issa Abu-Dayyeh et al"
                                                                                                                                                                                                                                                          },
                                                                                                                                                                                                                                                          "clade_membership": {
                                                                                                                                                                                                                                                            "value": "20I/501Y.V1"
                                                                                                                                                                                                                                                          },
                                                                                                                                                                                                                                                          "country": {
                                                                                                                                                                                                                                                            "value": "Asia"
                                                                                                                                                                                                                                                          },
                                                                                                                                                                                                                                                          "div": 30,
                                                                                                                                                                                                                                                          "division": {
                                                                                                                                                                                                                                                            "value": "Asia"
                                                                                                                                                                                                                                                          },
                                                                                                                                                                                                                                                          "division_exposure": {
                                                                                                                                                                                                                                                            "value": "Asia"
                                                                                                                                                                                                                                                          },
                                                                                                                                                                                                                                                          "gisaid_epi_isl": {
                                                                                                                                                                                                                                                            "value": "EPI_ISL_878516"
                                                                                                                                                                                                                                                          },
                                                                                                                                                                                                                                                          "host": {
                                                                                                                                                                                                                                                            "value": "Human"
                                                                                                                                                                                                                                                          },
                                                                                                                                                                                                                                                          "custom_location": {
                                                                                                                                                                                                                                                            "confidence": {
                                                                                                                                                                                                                                                              "Asia": 1.0
                                                                                                                                                                                                                                                            },
                                                                                                                                                                                                                                                            "entropy": -1.000088900581841e-12,
                                                                                                                                                                                                                                                            "value": "Asia"
                                                                                                                                                                                                                                                          },
                                                                                                                                                                                                                                                          "num_date": {
                                                                                                                                                                                                                                                            "confidence": [
                                                                                                                                                                                                                                                              2021.0150684931507,
                                                                                                                                                                                                                                                              2021.0150684931507
                                                                                                                                                                                                                                                            ],
                                                                                                                                                                                                                                                            "value": 2021.0150684931507
                                                                                                                                                                                                                                                          },
                                                                                                                                                                                                                                                          "originating_lab": {
                                                                                                                                                                                                                                                            "value": "Biolab Diagnostic Laboratories"
                                                                                                                                                                                                                                                          },
                                                                                                                                                                                                                                                          "pangolin_lineage": {
                                                                                                                                                                                                                                                            "value": "B.1.1.7"
                                                                                                                                                                                                                                                          },
                                                                                                                                                                                                                                                          "recency": {
                                                                                                                                                                                                                                                            "value": "Older"
                                                                                                                                                                                                                                                          },
                                                                                                                                                                                                                                                          "region": {
                                                                                                                                                                                                                                                            "value": "Asia"
                                                                                                                                                                                                                                                          },
                                                                                                                                                                                                                                                          "region_exposure": {
                                                                                                                                                                                                                                                            "value": "Asia"
                                                                                                                                                                                                                                                          },
                                                                                                                                                                                                                                                          "subclade_membership": {
                                                                                                                                                                                                                                                            "value": "20I/501Y.V1"
                                                                                                                                                                                                                                                          },
                                                                                                                                                                                                                                                          "submitting_lab": {
                                                                                                                                                                                                                                                            "value": "Andersen lab at Scripps Research"
                                                                                                                                                                                                                                                          },
                                                                                                                                                                                                                                                          "url": "https://www.gisaid.org"
                                                                                                                                                                                                                                                        }
                                                                                                                                                                                                                                                      },
                                                                                                                                                                                                                                                      {
                                                                                                                                                                                                                                                        "branch_attrs": {
                                                                                                                                                                                                                                                          "mutations": {}
                                                                                                                                                                                                                                                        },
                                                                                                                                                                                                                                                        "name": "Jordan/AM-ALSR-5801/2021",
                                                                                                                                                                                                                                                        "node_attrs": {
                                                                                                                                                                                                                                                          "author": {
                                                                                                                                                                                                                                                            "author": "Issa Abu-Dayyeh et al",
                                                                                                                                                                                                                                                            "value": "Issa Abu-Dayyeh et al"
                                                                                                                                                                                                                                                          },
                                                                                                                                                                                                                                                          "clade_membership": {
                                                                                                                                                                                                                                                            "value": "20I/501Y.V1"
                                                                                                                                                                                                                                                          },
                                                                                                                                                                                                                                                          "country": {
                                                                                                                                                                                                                                                            "value": "Asia"
                                                                                                                                                                                                                                                          },
                                                                                                                                                                                                                                                          "div": 30,
                                                                                                                                                                                                                                                          "division": {
                                                                                                                                                                                                                                                            "value": "Asia"
                                                                                                                                                                                                                                                          },
                                                                                                                                                                                                                                                          "division_exposure": {
                                                                                                                                                                                                                                                            "value": "Asia"
                                                                                                                                                                                                                                                          },
                                                                                                                                                                                                                                                          "gisaid_epi_isl": {
                                                                                                                                                                                                                                                            "value": "EPI_ISL_878509"
                                                                                                                                                                                                                                                          },
                                                                                                                                                                                                                                                          "host": {
                                                                                                                                                                                                                                                            "value": "Human"
                                                                                                                                                                                                                                                          },
                                                                                                                                                                                                                                                          "custom_location": {
                                                                                                                                                                                                                                                            "confidence": {
                                                                                                                                                                                                                                                              "Asia": 1.0
                                                                                                                                                                                                                                                            },
                                                                                                                                                                                                                                                            "entropy": -1.000088900581841e-12,
                                                                                                                                                                                                                                                            "value": "Asia"
                                                                                                                                                                                                                                                          },
                                                                                                                                                                                                                                                          "num_date": {
                                                                                                                                                                                                                                                            "confidence": [
                                                                                                                                                                                                                                                              2021.0150684931507,
                                                                                                                                                                                                                                                              2021.0150684931507
                                                                                                                                                                                                                                                            ],
                                                                                                                                                                                                                                                            "value": 2021.0150684931507
                                                                                                                                                                                                                                                          },
                                                                                                                                                                                                                                                          "originating_lab": {
                                                                                                                                                                                                                                                            "value": "Biolab Diagnostic Laboratories"
                                                                                                                                                                                                                                                          },
                                                                                                                                                                                                                                                          "pangolin_lineage": {
                                                                                                                                                                                                                                                            "value": "B.1.1.7"
                                                                                                                                                                                                                                                          },
                                                                                                                                                                                                                                                          "recency": {
                                                                                                                                                                                                                                                            "value": "Older"
                                                                                                                                                                                                                                                          },
                                                                                                                                                                                                                                                          "region": {
                                                                                                                                                                                                                                                            "value": "Asia"
                                                                                                                                                                                                                                                          },
                                                                                                                                                                                                                                                          "region_exposure": {
                                                                                                                                                                                                                                                            "value": "Asia"
                                                                                                                                                                                                                                                          },
                                                                                                                                                                                                                                                          "subclade_membership": {
                                                                                                                                                                                                                                                            "value": "20I/501Y.V1"
                                                                                                                                                                                                                                                          },
                                                                                                                                                                                                                                                          "submitting_lab": {
                                                                                                                                                                                                                                                            "value": "Andersen lab at Scripps Research"
                                                                                                                                                                                                                                                          },
                                                                                                                                                                                                                                                          "url": "https://www.gisaid.org"
                                                                                                                                                                                                                                                        }
                                                                                                                                                                                                                                                      }
                                                                                                                                                                                                                                                    ],
                                                                                                                                                                                                                                                    "name": "NODE_0003501",
                                                                                                                                                                                                                                                    "node_attrs": {
                                                                                                                                                                                                                                                      "clade_membership": {
                                                                                                                                                                                                                                                        "value": "20I/501Y.V1"
                                                                                                                                                                                                                                                      },
                                                                                                                                                                                                                                                      "div": 30,
                                                                                                                                                                                                                                                      "custom_location": {
                                                                                                                                                                                                                                                        "confidence": {
                                                                                                                                                                                                                                                          "Asia": 0.9974974006910312,
                                                                                                                                                                                                                                                          "Europe": 0.0021918888850685028
                                                                                                                                                                                                                                                        },
                                                                                                                                                                                                                                                        "entropy": 0.018650358031865637,
                                                                                                                                                                                                                                                        "value": "Asia"
                                                                                                                                                                                                                                                      },
                                                                                                                                                                                                                                                      "num_date": {
                                                                                                                                                                                                                                                        "confidence": [
                                                                                                                                                                                                                                                          2020.9899996131223,
                                                                                                                                                                                                                                                          2021.0150684931507
                                                                                                                                                                                                                                                        ],
                                                                                                                                                                                                                                                        "value": 2021.0116973781585
                                                                                                                                                                                                                                                      },
                                                                                                                                                                                                                                                      "subclade_membership": {
                                                                                                                                                                                                                                                        "value": "20I/501Y.V1"
                                                                                                                                                                                                                                                      }
                                                                                                                                                                                                                                                    }
                                                                                                                                                                                                                                                  }
                                                                                                                                                                                                                                                ],
                                                                                                                                                                                                                                                "name": "NODE_0003165",
                                                                                                                                                                                                                                                "node_attrs": {
                                                                                                                                                                                                                                                  "clade_membership": {
                                                                                                                                                                                                                                                    "value": "20I/501Y.V1"
                                                                                                                                                                                                                                                  },
                                                                                                                                                                                                                                                  "div": 30,
                                                                                                                                                                                                                                                  "custom_location": {
                                                                                                                                                                                                                                                    "confidence": {
                                                                                                                                                                                                                                                      "Asia": 0.9933131621685144,
                                                                                                                                                                                                                                                      "Europe": 0.006137972894395825
                                                                                                                                                                                                                                                    },
                                                                                                                                                                                                                                                    "entropy": 0.0424391001293639,
                                                                                                                                                                                                                                                    "value": "Asia"
                                                                                                                                                                                                                                                  },
                                                                                                                                                                                                                                                  "num_date": {
                                                                                                                                                                                                                                                    "confidence": [
                                                                                                                                                                                                                                                      2020.9694917867075,
                                                                                                                                                                                                                                                      2021.009589041096
                                                                                                                                                                                                                                                    ],
                                                                                                                                                                                                                                                    "value": 2020.9931909669967
                                                                                                                                                                                                                                                  },
                                                                                                                                                                                                                                                  "subclade_membership": {
                                                                                                                                                                                                                                                    "value": "20I/501Y.V1"
                                                                                                                                                                                                                                                  }
                                                                                                                                                                                                                                                }
                                                                                                                                                                                                                                              },
                                                                                                                                                                                                                                              {
                                                                                                                                                                                                                                                "branch_attrs": {
                                                                                                                                                                                                                                                  "mutations": {}
                                                                                                                                                                                                                                                },
                                                                                                                                                                                                                                                "children": [
                                                                                                                                                                                                                                                  {
                                                                                                                                                                                                                                                    "branch_attrs": {
                                                                                                                                                                                                                                                      "mutations": {
                                                                                                                                                                                                                                                        "nuc": [
                                                                                                                                                                                                                                                          "C24109T"
                                                                                                                                                                                                                                                        ]
                                                                                                                                                                                                                                                      }
                                                                                                                                                                                                                                                    },
                                                                                                                                                                                                                                                    "name": "Singapore/46/2021",
                                                                                                                                                                                                                                                    "node_attrs": {

                                                                                                                                                                                                                                                      "author": {
                                                                                                                                                                                                                                                        "author": "Tze Minn Mak et al",
                                                                                                                                                                                                                                                        "value": "Tze Minn Mak et al"
                                                                                                                                                                                                                                                      },
                                                                                                                                                                                                                                                      "clade_membership": {
                                                                                                                                                                                                                                                        "value": "20I/501Y.V1"
                                                                                                                                                                                                                                                      },
                                                                                                                                                                                                                                                      "country": {
                                                                                                                                                                                                                                                        "value": "Asia"
                                                                                                                                                                                                                                                      },
                                                                                                                                                                                                                                                      "div": 30,
                                                                                                                                                                                                                                                      "division": {
                                                                                                                                                                                                                                                        "value": "Asia"
                                                                                                                                                                                                                                                      },
                                                                                                                                                                                                                                                      "division_exposure": {
                                                                                                                                                                                                                                                        "value": "Asia"
                                                                                                                                                                                                                                                      },
                                                                                                                                                                                                                                                      "gisaid_epi_isl": {
                                                                                                                                                                                                                                                        "value": "EPI_ISL_833373"
                                                                                                                                                                                                                                                      },
                                                                                                                                                                                                                                                      "host": {
                                                                                                                                                                                                                                                        "value": "Human"
                                                                                                                                                                                                                                                      },
                                                                                                                                                                                                                                                      "custom_location": {
                                                                                                                                                                                                                                                        "confidence": {
                                                                                                                                                                                                                                                          "Asia": 0.9999999999999999
                                                                                                                                                                                                                                                        },
                                                                                                                                                                                                                                                        "entropy": -9.99866855976916e-13,
                                                                                                                                                                                                                                                        "value": "Asia"
                                                                                                                                                                                                                                                      },
                                                                                                                                                                                                                                                      "num_date": {
                                                                                                                                                                                                                                                        "confidence": [
                                                                                                                                                                                                                                                          2021.0342465753424,
                                                                                                                                                                                                                                                          2021.0342465753424
                                                                                                                                                                                                                                                        ],
                                                                                                                                                                                                                                                        "value": 2021.0342465753424
                                                                                                                                                                                                                                                      },
                                                                                                                                                                                                                                                      "originating_lab": {
                                                                                                                                                                                                                                                        "value": "National Public Health Laboratory, National Centre for Infectious Diseases"
                                                                                                                                                                                                                                                      },
                                                                                                                                                                                                                                                      "pangolin_lineage": {
                                                                                                                                                                                                                                                        "value": "B.1.1.7"
                                                                                                                                                                                                                                                      },
                                                                                                                                                                                                                                                      "recency": {
                                                                                                                                                                                                                                                        "value": "Older"
                                                                                                                                                                                                                                                      },
                                                                                                                                                                                                                                                      "region": {
                                                                                                                                                                                                                                                        "value": "Asia"
                                                                                                                                                                                                                                                      },
                                                                                                                                                                                                                                                      "region_exposure": {
                                                                                                                                                                                                                                                        "value": "Asia"
                                                                                                                                                                                                                                                      },

                                                                                                                                                                                                                                                      "subclade_membership": {
                                                                                                                                                                                                                                                        "value": "20I/501Y.V1"
                                                                                                                                                                                                                                                      },
                                                                                                                                                                                                                                                      "submitting_lab": {
                                                                                                                                                                                                                                                        "value": "National Public Health Laboratory, National Centre for Infectious Diseases"
                                                                                                                                                                                                                                                      },
                                                                                                                                                                                                                                                      "url": "https://www.gisaid.org"
                                                                                                                                                                                                                                                    }
                                                                                                                                                                                                                                                  },
                                                                                                                                                                                                                                                  {
                                                                                                                                                                                                                                                    "branch_attrs": {
                                                                                                                                                                                                                                                      "mutations": {}
                                                                                                                                                                                                                                                    },
                                                                                                                                                                                                                                                    "children": [
                                                                                                                                                                                                                                                      {
                                                                                                                                                                                                                                                        "branch_attrs": {
                                                                                                                                                                                                                                                          "labels": {
                                                                                                                                                                                                                                                            "aa": "ORF1a: N840S"
                                                                                                                                                                                                                                                          },
                                                                                                                                                                                                                                                          "mutations": {
                                                                                                                                                                                                                                                            "ORF1a": [
                                                                                                                                                                                                                                                              "N840S"
                                                                                                                                                                                                                                                            ],
                                                                                                                                                                                                                                                            "nuc": [
                                                                                                                                                                                                                                                              "A2784G",
                                                                                                                                                                                                                                                              "T21990-",
                                                                                                                                                                                                                                                              "-21993A"
                                                                                                                                                                                                                                                            ]
                                                                                                                                                                                                                                                          }
                                                                                                                                                                                                                                                        },
                                                                                                                                                                                                                                                        "name": "Singapore/161/2021",
                                                                                                                                                                                                                                                        "node_attrs": {

                                                                                                                                                                                                                                                          "author": {
                                                                                                                                                                                                                                                            "author": "Tze Minn Mak et al",
                                                                                                                                                                                                                                                            "value": "Tze Minn Mak et al"
                                                                                                                                                                                                                                                          },
                                                                                                                                                                                                                                                          "clade_membership": {
                                                                                                                                                                                                                                                            "value": "20I/501Y.V1"
                                                                                                                                                                                                                                                          },
                                                                                                                                                                                                                                                          "country": {
                                                                                                                                                                                                                                                            "value": "Asia"
                                                                                                                                                                                                                                                          },
                                                                                                                                                                                                                                                          "div": 30,
                                                                                                                                                                                                                                                          "division": {
                                                                                                                                                                                                                                                            "value": "Asia"
                                                                                                                                                                                                                                                          },
                                                                                                                                                                                                                                                          "division_exposure": {
                                                                                                                                                                                                                                                            "value": "Asia"
                                                                                                                                                                                                                                                          },
                                                                                                                                                                                                                                                          "gisaid_epi_isl": {
                                                                                                                                                                                                                                                            "value": "EPI_ISL_981010"
                                                                                                                                                                                                                                                          },
                                                                                                                                                                                                                                                          "host": {
                                                                                                                                                                                                                                                            "value": "Human"
                                                                                                                                                                                                                                                          },
                                                                                                                                                                                                                                                          "custom_location": {
                                                                                                                                                                                                                                                            "confidence": {
                                                                                                                                                                                                                                                              "Asia": 1.0
                                                                                                                                                                                                                                                            },
                                                                                                                                                                                                                                                            "entropy": -1.000088900581841e-12,
                                                                                                                                                                                                                                                            "value": "Asia"
                                                                                                                                                                                                                                                          },
                                                                                                                                                                                                                                                          "num_date": {
                                                                                                                                                                                                                                                            "confidence": [
                                                                                                                                                                                                                                                              2021.0972602739726,
                                                                                                                                                                                                                                                              2021.0972602739726
                                                                                                                                                                                                                                                            ],
                                                                                                                                                                                                                                                            "value": 2021.0972602739726
                                                                                                                                                                                                                                                          },
                                                                                                                                                                                                                                                          "originating_lab": {
                                                                                                                                                                                                                                                            "value": "National Public Health Laboratory, National Centre for Infectious Diseases"
                                                                                                                                                                                                                                                          },
                                                                                                                                                                                                                                                          "pangolin_lineage": {
                                                                                                                                                                                                                                                            "value": "B.1.1.7"
                                                                                                                                                                                                                                                          },
                                                                                                                                                                                                                                                          "recency": {
                                                                                                                                                                                                                                                            "value": "One month ago"
                                                                                                                                                                                                                                                          },
                                                                                                                                                                                                                                                          "region": {
                                                                                                                                                                                                                                                            "value": "Asia"
                                                                                                                                                                                                                                                          },
                                                                                                                                                                                                                                                          "region_exposure": {
                                                                                                                                                                                                                                                            "value": "Asia"
                                                                                                                                                                                                                                                          },

                                                                                                                                                                                                                                                          "subclade_membership": {
                                                                                                                                                                                                                                                            "value": "20I/501Y.V1"
                                                                                                                                                                                                                                                          },
                                                                                                                                                                                                                                                          "submitting_lab": {
                                                                                                                                                                                                                                                            "value": "National Public Health Laboratory, National Centre for Infectious Diseases"
                                                                                                                                                                                                                                                          },
                                                                                                                                                                                                                                                          "url": "https://www.gisaid.org"
                                                                                                                                                                                                                                                        }
                                                                                                                                                                                                                                                      },
                                                                                                                                                                                                                                                      {
                                                                                                                                                                                                                                                        "name": "BosniaandHerzegovina/VFS-UNSA-LMGFI014/2020_travel_history",
                                                                                                                                                                                                                                                        "node_attrs": {
                                                                                                                                                                                                                                                          "div": 29,
                                                                                                                                                                                                                                                          "num_date": {
                                                                                                                                                                                                                                                            "confidence": [
                                                                                                                                                                                                                                                              2020.9822404371585,
                                                                                                                                                                                                                                                              2020.9822404371585
                                                                                                                                                                                                                                                            ],
                                                                                                                                                                                                                                                            "value": 2020.9822404371585
                                                                                                                                                                                                                                                          },
                                                                                                                                                                                                                                                          "country": {
                                                                                                                                                                                                                                                            "value": "Asia"
                                                                                                                                                                                                                                                          }
                                                                                                                                                                                                                                                        },
                                                                                                                                                                                                                                                        "children": [
                                                                                                                                                                                                                                                          {
                                                                                                                                                                                                                                                            "branch_attrs": {
                                                                                                                                                                                                                                                              "mutations": {}
                                                                                                                                                                                                                                                            },
                                                                                                                                                                                                                                                            "name": "BosniaandHerzegovina/VFS-UNSA-LMGFI014/2020",
                                                                                                                                                                                                                                                            "node_attrs": {

                                                                                                                                                                                                                                                              "author": {
                                                                                                                                                                                                                                                                "author": "Goleti\u0107 \u0160. et al",
                                                                                                                                                                                                                                                                "value": "Goleti\u0107 \u0160. et al"
                                                                                                                                                                                                                                                              },
                                                                                                                                                                                                                                                              "clade_membership": {
                                                                                                                                                                                                                                                                "value": "20I/501Y.V1"
                                                                                                                                                                                                                                                              },
                                                                                                                                                                                                                                                              "country": {
                                                                                                                                                                                                                                                                "value": "Europe"
                                                                                                                                                                                                                                                              },
                                                                                                                                                                                                                                                              "country_exposure": {
                                                                                                                                                                                                                                                                "value": "Asia"
                                                                                                                                                                                                                                                              },
                                                                                                                                                                                                                                                              "div": 29,
                                                                                                                                                                                                                                                              "division": {
                                                                                                                                                                                                                                                                "value": "Europe"
                                                                                                                                                                                                                                                              },
                                                                                                                                                                                                                                                              "division_exposure": {
                                                                                                                                                                                                                                                                "value": "Asia"
                                                                                                                                                                                                                                                              },
                                                                                                                                                                                                                                                              "gisaid_epi_isl": {
                                                                                                                                                                                                                                                                "value": "EPI_ISL_955173"
                                                                                                                                                                                                                                                              },
                                                                                                                                                                                                                                                              "host": {
                                                                                                                                                                                                                                                                "value": "Human"
                                                                                                                                                                                                                                                              },
                                                                                                                                                                                                                                                              "custom_location": {
                                                                                                                                                                                                                                                                "confidence": {
                                                                                                                                                                                                                                                                  "Asia": 1.0
                                                                                                                                                                                                                                                                },
                                                                                                                                                                                                                                                                "entropy": -1.000088900581841e-12,
                                                                                                                                                                                                                                                                "value": "Asia"
                                                                                                                                                                                                                                                              },
                                                                                                                                                                                                                                                              "num_date": {
                                                                                                                                                                                                                                                                "confidence": [
                                                                                                                                                                                                                                                                  2020.9822404371585,
                                                                                                                                                                                                                                                                  2020.9822404371585
                                                                                                                                                                                                                                                                ],
                                                                                                                                                                                                                                                                "value": 2020.9822404371585
                                                                                                                                                                                                                                                              },
                                                                                                                                                                                                                                                              "originating_lab": {
                                                                                                                                                                                                                                                                "value": "University of Sarajevo, Veterinary Faculty, Laboratory for Molecular Diagnostic and Research Laboratory"
                                                                                                                                                                                                                                                              },
                                                                                                                                                                                                                                                              "pangolin_lineage": {
                                                                                                                                                                                                                                                                "value": "B.1.1.7"
                                                                                                                                                                                                                                                              },
                                                                                                                                                                                                                                                              "recency": {
                                                                                                                                                                                                                                                                "value": "One month ago"
                                                                                                                                                                                                                                                              },
                                                                                                                                                                                                                                                              "region": {
                                                                                                                                                                                                                                                                "value": "Europe"
                                                                                                                                                                                                                                                              },
                                                                                                                                                                                                                                                              "region_exposure": {
                                                                                                                                                                                                                                                                "value": "Asia"
                                                                                                                                                                                                                                                              },

                                                                                                                                                                                                                                                              "subclade_membership": {
                                                                                                                                                                                                                                                                "value": "20I/501Y.V1"
                                                                                                                                                                                                                                                              },
                                                                                                                                                                                                                                                              "submitting_lab": {
                                                                                                                                                                                                                                                                "value": "University of Sarajevo, Veterinary Faculty, Laboratory for Molecular Diagnostic and Research Laboratory"
                                                                                                                                                                                                                                                              },
                                                                                                                                                                                                                                                              "url": "https://www.gisaid.org"
                                                                                                                                                                                                                                                            }
                                                                                                                                                                                                                                                          }
                                                                                                                                                                                                                                                        ]
                                                                                                                                                                                                                                                      }
                                                                                                                                                                                                                                                    ],
                                                                                                                                                                                                                                                    "name": "NODE_0003339",
                                                                                                                                                                                                                                                    "node_attrs": {
                                                                                                                                                                                                                                                      "clade_membership": {
                                                                                                                                                                                                                                                        "value": "20I/501Y.V1"
                                                                                                                                                                                                                                                      },
                                                                                                                                                                                                                                                      "div": 29,
                                                                                                                                                                                                                                                      "custom_location": {
                                                                                                                                                                                                                                                        "confidence": {
                                                                                                                                                                                                                                                          "Asia": 0.9974974006910312,
                                                                                                                                                                                                                                                          "Europe": 0.0021918888850685028
                                                                                                                                                                                                                                                        },
                                                                                                                                                                                                                                                        "entropy": 0.018650358031865637,
                                                                                                                                                                                                                                                        "value": "Asia"
                                                                                                                                                                                                                                                      },
                                                                                                                                                                                                                                                      "num_date": {
                                                                                                                                                                                                                                                        "confidence": [
                                                                                                                                                                                                                                                          2020.967473874532,
                                                                                                                                                                                                                                                          2020.9822404371585
                                                                                                                                                                                                                                                        ],
                                                                                                                                                                                                                                                        "value": 2020.9822404371585
                                                                                                                                                                                                                                                      },
                                                                                                                                                                                                                                                      "subclade_membership": {
                                                                                                                                                                                                                                                        "value": "20I/501Y.V1"
                                                                                                                                                                                                                                                      }
                                                                                                                                                                                                                                                    }
                                                                                                                                                                                                                                                  }
                                                                                                                                                                                                                                                ],
                                                                                                                                                                                                                                                "name": "NODE_0003338",
                                                                                                                                                                                                                                                "node_attrs": {
                                                                                                                                                                                                                                                  "clade_membership": {
                                                                                                                                                                                                                                                    "value": "20I/501Y.V1"
                                                                                                                                                                                                                                                  },
                                                                                                                                                                                                                                                  "div": 29,
                                                                                                                                                                                                                                                  "custom_location": {
                                                                                                                                                                                                                                                    "confidence": {
                                                                                                                                                                                                                                                      "Asia": 0.9933131621685144,
                                                                                                                                                                                                                                                      "Europe": 0.006137972894395825
                                                                                                                                                                                                                                                    },
                                                                                                                                                                                                                                                    "entropy": 0.0424391001293639,
                                                                                                                                                                                                                                                    "value": "Asia"
                                                                                                                                                                                                                                                  },
                                                                                                                                                                                                                                                  "num_date": {
                                                                                                                                                                                                                                                    "confidence": [
                                                                                                                                                                                                                                                      2020.955664368354,
                                                                                                                                                                                                                                                      2020.9798442791882
                                                                                                                                                                                                                                                    ],
                                                                                                                                                                                                                                                    "value": 2020.9722404371585
                                                                                                                                                                                                                                                  },
                                                                                                                                                                                                                                                  "subclade_membership": {
                                                                                                                                                                                                                                                    "value": "20I/501Y.V1"
                                                                                                                                                                                                                                                  }
                                                                                                                                                                                                                                                }
                                                                                                                                                                                                                                              }
                                                                                                                                                                                                                                            ],
                                                                                                                                                                                                                                            "name": "NODE_0003335",
                                                                                                                                                                                                                                            "node_attrs": {
                                                                                                                                                                                                                                              "clade_membership": {
                                                                                                                                                                                                                                                "value": "20I/501Y.V1"
                                                                                                                                                                                                                                              },
                                                                                                                                                                                                                                              "div": 29,
                                                                                                                                                                                                                                              "custom_location": {
                                                                                                                                                                                                                                                "confidence": {
                                                                                                                                                                                                                                                  "Asia": 0.9537371016768968,
                                                                                                                                                                                                                                                  "Europe": 0.044258973077923335,
                                                                                                                                                                                                                                                  "South America": 0.0014837736626208298
                                                                                                                                                                                                                                                },
                                                                                                                                                                                                                                                "entropy": 0.19712063333417237,
                                                                                                                                                                                                                                                "value": "Asia"
                                                                                                                                                                                                                                              },
                                                                                                                                                                                                                                              "num_date": {
                                                                                                                                                                                                                                                "confidence": [
                                                                                                                                                                                                                                                  2020.940768294839,
                                                                                                                                                                                                                                                  2020.9752832332813
                                                                                                                                                                                                                                                ],
                                                                                                                                                                                                                                                "value": 2020.961197180818
                                                                                                                                                                                                                                              },
                                                                                                                                                                                                                                              "subclade_membership": {
                                                                                                                                                                                                                                                "value": "20I/501Y.V1"
                                                                                                                                                                                                                                              }
                                                                                                                                                                                                                                            }
                                                                                                                                                                                                                                          }
                                                                                                                                                                                                                                        ],
                                                                                                                                                                                                                                        "name": "NODE_0003159",
                                                                                                                                                                                                                                        "node_attrs": {
                                                                                                                                                                                                                                          "clade_membership": {
                                                                                                                                                                                                                                            "value": "20I/501Y.V1"
                                                                                                                                                                                                                                          },
                                                                                                                                                                                                                                          "div": 29,
                                                                                                                                                                                                                                          "custom_location": {
                                                                                                                                                                                                                                            "confidence": {
                                                                                                                                                                                                                                              "Asia": 0.6046330435876501,
                                                                                                                                                                                                                                              "Europe": 0.3926343148972575,
                                                                                                                                                                                                                                              "South America": 0.00233596436431502
                                                                                                                                                                                                                                            },
                                                                                                                                                                                                                                            "entropy": 0.6887452179159229,
                                                                                                                                                                                                                                            "value": "Asia"
                                                                                                                                                                                                                                          },
                                                                                                                                                                                                                                          "num_date": {
                                                                                                                                                                                                                                            "confidence": [
                                                                                                                                                                                                                                              2020.838474510796,
                                                                                                                                                                                                                                              2020.9735460728948
                                                                                                                                                                                                                                            ],
                                                                                                                                                                                                                                            "value": 2020.9521086060265
                                                                                                                                                                                                                                          },
                                                                                                                                                                                                                                          "subclade_membership": {
                                                                                                                                                                                                                                            "value": "20I/501Y.V1"
                                                                                                                                                                                                                                          }
                                                                                                                                                                                                                                        }
                                                                                                                                                                                                                                      }
                                                                                                                                                                                                                                    ],
                                                                                                                                                                                                                                    "name": "NODE_0003495",
                                                                                                                                                                                                                                    "node_attrs": {
                                                                                                                                                                                                                                      "clade_membership": {
                                                                                                                                                                                                                                        "value": "20I/501Y.V1"
                                                                                                                                                                                                                                      },
                                                                                                                                                                                                                                      "div": 28,
                                                                                                                                                                                                                                      "custom_location": {
                                                                                                                                                                                                                                        "confidence": {
                                                                                                                                                                                                                                          "Asia": 0.16415682160935613,
                                                                                                                                                                                                                                          "Brazil": 0.0028909881299998314,
                                                                                                                                                                                                                                          "Europe": 0.8098377895369396,
                                                                                                                                                                                                                                          "South America": 0.019516666306014636
                                                                                                                                                                                                                                        },
                                                                                                                                                                                                                                        "entropy": 0.5837959080487883,
                                                                                                                                                                                                                                        "value": "Europe"
                                                                                                                                                                                                                                      },
                                                                                                                                                                                                                                      "num_date": {
                                                                                                                                                                                                                                        "confidence": [
                                                                                                                                                                                                                                          2020.74977390281,
                                                                                                                                                                                                                                          2020.9684666175667
                                                                                                                                                                                                                                        ],
                                                                                                                                                                                                                                        "value": 2020.934973237107
                                                                                                                                                                                                                                      },
                                                                                                                                                                                                                                      "subclade_membership": {
                                                                                                                                                                                                                                        "value": "20I/501Y.V1"
                                                                                                                                                                                                                                      }
                                                                                                                                                                                                                                    }
                                                                                                                                                                                                                                  },
                                                                                                                                                                                                                                  {
                                                                                                                                                                                                                                    "branch_attrs": {
                                                                                                                                                                                                                                      "mutations": {}
                                                                                                                                                                                                                                    },
                                                                                                                                                                                                                                    "children": [
                                                                                                                                                                                                                                      {
                                                                                                                                                                                                                                        "branch_attrs": {
                                                                                                                                                                                                                                          "labels": {
                                                                                                                                                                                                                                            "aa": "ORF1a: S2255F"
                                                                                                                                                                                                                                          },
                                                                                                                                                                                                                                          "mutations": {
                                                                                                                                                                                                                                            "ORF1a": [
                                                                                                                                                                                                                                              "S2255F"
                                                                                                                                                                                                                                            ],
                                                                                                                                                                                                                                            "nuc": [
                                                                                                                                                                                                                                              "C7029T"
                                                                                                                                                                                                                                            ]
                                                                                                                                                                                                                                          }
                                                                                                                                                                                                                                        },
                                                                                                                                                                                                                                        "children": [
                                                                                                                                                                                                                                          {
                                                                                                                                                                                                                                            "branch_attrs": {
                                                                                                                                                                                                                                              "labels": {
                                                                                                                                                                                                                                                "aa": "ORF1b: D2142Y"
                                                                                                                                                                                                                                              },
                                                                                                                                                                                                                                              "mutations": {
                                                                                                                                                                                                                                                "ORF1b": [
                                                                                                                                                                                                                                                  "D2142Y"
                                                                                                                                                                                                                                                ],
                                                                                                                                                                                                                                                "nuc": [
                                                                                                                                                                                                                                                  "G19891T"
                                                                                                                                                                                                                                                ]
                                                                                                                                                                                                                                              }
                                                                                                                                                                                                                                            },
                                                                                                                                                                                                                                            "name": "Montenegro/ChVir23235/2021",
                                                                                                                                                                                                                                            "node_attrs": {
                                                                                                                                                                                                                                              "author": {
                                                                                                                                                                                                                                                "author": "Victor M Corman et al",
                                                                                                                                                                                                                                                "value": "Victor M Corman et al A"
                                                                                                                                                                                                                                              },
                                                                                                                                                                                                                                              "clade_membership": {
                                                                                                                                                                                                                                                "value": "20I/501Y.V1"
                                                                                                                                                                                                                                              },
                                                                                                                                                                                                                                              "country": {
                                                                                                                                                                                                                                                "value": "Europe"
                                                                                                                                                                                                                                              },
                                                                                                                                                                                                                                              "div": 30,
                                                                                                                                                                                                                                              "division": {
                                                                                                                                                                                                                                                "value": "Europe"
                                                                                                                                                                                                                                              },
                                                                                                                                                                                                                                              "division_exposure": {
                                                                                                                                                                                                                                                "value": "Europe"
                                                                                                                                                                                                                                              },
                                                                                                                                                                                                                                              "gisaid_epi_isl": {
                                                                                                                                                                                                                                                "value": "EPI_ISL_1013610"
                                                                                                                                                                                                                                              },
                                                                                                                                                                                                                                              "host": {
                                                                                                                                                                                                                                                "value": "Human"
                                                                                                                                                                                                                                              },
                                                                                                                                                                                                                                              "custom_location": {
                                                                                                                                                                                                                                                "confidence": {
                                                                                                                                                                                                                                                  "Europe": 1.0
                                                                                                                                                                                                                                                },
                                                                                                                                                                                                                                                "entropy": -1.000088900581841e-12,
                                                                                                                                                                                                                                                "value": "Europe"
                                                                                                                                                                                                                                              },
                                                                                                                                                                                                                                              "num_date": {
                                                                                                                                                                                                                                                "confidence": [
                                                                                                                                                                                                                                                  2021.0561643835617,
                                                                                                                                                                                                                                                  2021.0561643835617
                                                                                                                                                                                                                                                ],
                                                                                                                                                                                                                                                "value": 2021.0561643835617
                                                                                                                                                                                                                                              },
                                                                                                                                                                                                                                              "originating_lab": {
                                                                                                                                                                                                                                                "value": "Department for Molecular Diagnostics, Centre for Medical Microbiology, Institute of Public Health, Montenegro"
                                                                                                                                                                                                                                              },
                                                                                                                                                                                                                                              "pangolin_lineage": {
                                                                                                                                                                                                                                                "value": "B.1.1.7"
                                                                                                                                                                                                                                              },
                                                                                                                                                                                                                                              "recency": {
                                                                                                                                                                                                                                                "value": "One month ago"
                                                                                                                                                                                                                                              },
                                                                                                                                                                                                                                              "region": {
                                                                                                                                                                                                                                                "value": "Europe"
                                                                                                                                                                                                                                              },
                                                                                                                                                                                                                                              "region_exposure": {
                                                                                                                                                                                                                                                "value": "Europe"
                                                                                                                                                                                                                                              },
                                                                                                                                                                                                                                              "subclade_membership": {
                                                                                                                                                                                                                                                "value": "20I/501Y.V1"
                                                                                                                                                                                                                                              },
                                                                                                                                                                                                                                              "submitting_lab": {
                                                                                                                                                                                                                                                "value": "Charit\u00e9 Universit\u00e4tsmedizin Berlin, Institut f\u00fcr Virologie"
                                                                                                                                                                                                                                              },
                                                                                                                                                                                                                                              "url": "https://www.gisaid.org"
                                                                                                                                                                                                                                            }
                                                                                                                                                                                                                                          },
                                                                                                                                                                                                                                          {
                                                                                                                                                                                                                                            "branch_attrs": {
                                                                                                                                                                                                                                              "mutations": {
                                                                                                                                                                                                                                                "nuc": [
                                                                                                                                                                                                                                                  "C25096T",
                                                                                                                                                                                                                                                  "C29743T"
                                                                                                                                                                                                                                                ]
                                                                                                                                                                                                                                              }
                                                                                                                                                                                                                                            },
                                                                                                                                                                                                                                            "name": "NorthMacedonia/33080/2021",
                                                                                                                                                                                                                                            "node_attrs": {

                                                                                                                                                                                                                                              "author": {
                                                                                                                                                                                                                                                "author": "Aleksandar J. Dimovski et al",
                                                                                                                                                                                                                                                "value": "Aleksandar J. Dimovski et al"
                                                                                                                                                                                                                                              },
                                                                                                                                                                                                                                              "clade_membership": {
                                                                                                                                                                                                                                                "value": "20I/501Y.V1"
                                                                                                                                                                                                                                              },
                                                                                                                                                                                                                                              "country": {
                                                                                                                                                                                                                                                "value": "Europe"
                                                                                                                                                                                                                                              },
                                                                                                                                                                                                                                              "div": 31,
                                                                                                                                                                                                                                              "division": {
                                                                                                                                                                                                                                                "value": "Europe"
                                                                                                                                                                                                                                              },
                                                                                                                                                                                                                                              "division_exposure": {
                                                                                                                                                                                                                                                "value": "Europe"
                                                                                                                                                                                                                                              },
                                                                                                                                                                                                                                              "gisaid_epi_isl": {
                                                                                                                                                                                                                                                "value": "EPI_ISL_1018115"
                                                                                                                                                                                                                                              },
                                                                                                                                                                                                                                              "host": {
                                                                                                                                                                                                                                                "value": "Human"
                                                                                                                                                                                                                                              },
                                                                                                                                                                                                                                              "custom_location": {
                                                                                                                                                                                                                                                "confidence": {
                                                                                                                                                                                                                                                  "Europe": 1.0
                                                                                                                                                                                                                                                },
                                                                                                                                                                                                                                                "entropy": -1.000088900581841e-12,
                                                                                                                                                                                                                                                "value": "Europe"
                                                                                                                                                                                                                                              },
                                                                                                                                                                                                                                              "num_date": {
                                                                                                                                                                                                                                                "confidence": [
                                                                                                                                                                                                                                                  2021.0808219178082,
                                                                                                                                                                                                                                                  2021.0808219178082
                                                                                                                                                                                                                                                ],
                                                                                                                                                                                                                                                "value": 2021.0808219178082
                                                                                                                                                                                                                                              },
                                                                                                                                                                                                                                              "originating_lab": {
                                                                                                                                                                                                                                                "value": "General Hospital - Ohrid"
                                                                                                                                                                                                                                              },
                                                                                                                                                                                                                                              "pangolin_lineage": {
                                                                                                                                                                                                                                                "value": "B.1.1.7"
                                                                                                                                                                                                                                              },
                                                                                                                                                                                                                                              "recency": {
                                                                                                                                                                                                                                                "value": "One month ago"
                                                                                                                                                                                                                                              },
                                                                                                                                                                                                                                              "region": {
                                                                                                                                                                                                                                                "value": "Europe"
                                                                                                                                                                                                                                              },
                                                                                                                                                                                                                                              "region_exposure": {
                                                                                                                                                                                                                                                "value": "Europe"
                                                                                                                                                                                                                                              },

                                                                                                                                                                                                                                              "subclade_membership": {
                                                                                                                                                                                                                                                "value": "20I/501Y.V1"
                                                                                                                                                                                                                                              },
                                                                                                                                                                                                                                              "submitting_lab": {
                                                                                                                                                                                                                                                "value": "Research Center for Genetic Engineering and Biotechnology \"Georgi D. Efremov\u201d , Macedonian Academy of Sciences and Arts"
                                                                                                                                                                                                                                              },
                                                                                                                                                                                                                                              "url": "https://www.gisaid.org"
                                                                                                                                                                                                                                            }
                                                                                                                                                                                                                                          }
                                                                                                                                                                                                                                        ],
                                                                                                                                                                                                                                        "name": "NODE_0003133",
                                                                                                                                                                                                                                        "node_attrs": {
                                                                                                                                                                                                                                          "clade_membership": {
                                                                                                                                                                                                                                            "value": "20I/501Y.V1"
                                                                                                                                                                                                                                          },
                                                                                                                                                                                                                                          "div": 29,
                                                                                                                                                                                                                                          "custom_location": {
                                                                                                                                                                                                                                            "confidence": {
                                                                                                                                                                                                                                              "Asia": 0.004954898507079171,
                                                                                                                                                                                                                                              "Europe": 0.9915546053372435,
                                                                                                                                                                                                                                              "South America": 0.0021684871457533423
                                                                                                                                                                                                                                            },
                                                                                                                                                                                                                                            "entropy": 0.05781487104200891,
                                                                                                                                                                                                                                            "value": "Europe"
                                                                                                                                                                                                                                          },
                                                                                                                                                                                                                                          "num_date": {
                                                                                                                                                                                                                                            "confidence": [
                                                                                                                                                                                                                                              2020.940898763004,
                                                                                                                                                                                                                                              2021.0421289740032
                                                                                                                                                                                                                                            ],
                                                                                                                                                                                                                                            "value": 2020.9893612670462
                                                                                                                                                                                                                                          },
                                                                                                                                                                                                                                          "subclade_membership": {
                                                                                                                                                                                                                                            "value": "20I/501Y.V1"
                                                                                                                                                                                                                                          }
                                                                                                                                                                                                                                        }
                                                                                                                                                                                                                                      },
                                                                                                                                                                                                                                      {
                                                                                                                                                                                                                                        "branch_attrs": {
                                                                                                                                                                                                                                          "mutations": {}
                                                                                                                                                                                                                                        },
                                                                                                                                                                                                                                        "children": [
                                                                                                                                                                                                                                          {
                                                                                                                                                                                                                                            "branch_attrs": {
                                                                                                                                                                                                                                              "labels": {
                                                                                                                                                                                                                                                "aa": "N: R14S, P364L"
                                                                                                                                                                                                                                              },
                                                                                                                                                                                                                                              "mutations": {
                                                                                                                                                                                                                                                "N": [
                                                                                                                                                                                                                                                  "R14S",
                                                                                                                                                                                                                                                  "P364L"
                                                                                                                                                                                                                                                ],
                                                                                                                                                                                                                                                "nuc": [
                                                                                                                                                                                                                                                  "C28313A",
                                                                                                                                                                                                                                                  "C29364T"
                                                                                                                                                                                                                                                ]
                                                                                                                                                                                                                                              }
                                                                                                                                                                                                                                            },
                                                                                                                                                                                                                                            "name": "Croatia/HRV000_143/2021",
                                                                                                                                                                                                                                            "node_attrs": {
                                                                                                                                                                                                                                              "author": {
                                                                                                                                                                                                                                                "author": "Irena Tabain et al",
                                                                                                                                                                                                                                                "value": "Irena Tabain et al"
                                                                                                                                                                                                                                              },
                                                                                                                                                                                                                                              "clade_membership": {
                                                                                                                                                                                                                                                "value": "20I/501Y.V1"
                                                                                                                                                                                                                                              },
                                                                                                                                                                                                                                              "country": {
                                                                                                                                                                                                                                                "value": "Europe"
                                                                                                                                                                                                                                              },
                                                                                                                                                                                                                                              "div": 30,
                                                                                                                                                                                                                                              "division": {
                                                                                                                                                                                                                                                "value": "Europe"
                                                                                                                                                                                                                                              },
                                                                                                                                                                                                                                              "division_exposure": {
                                                                                                                                                                                                                                                "value": "Europe"
                                                                                                                                                                                                                                              },
                                                                                                                                                                                                                                              "gisaid_epi_isl": {
                                                                                                                                                                                                                                                "value": "EPI_ISL_1109493"
                                                                                                                                                                                                                                              },
                                                                                                                                                                                                                                              "host": {
                                                                                                                                                                                                                                                "value": "Human"
                                                                                                                                                                                                                                              },
                                                                                                                                                                                                                                              "custom_location": {
                                                                                                                                                                                                                                                "confidence": {
                                                                                                                                                                                                                                                  "Europe": 1.0
                                                                                                                                                                                                                                                },
                                                                                                                                                                                                                                                "entropy": -1.000088900581841e-12,
                                                                                                                                                                                                                                                "value": "Europe"
                                                                                                                                                                                                                                              },
                                                                                                                                                                                                                                              "num_date": {
                                                                                                                                                                                                                                                "confidence": [
                                                                                                                                                                                                                                                  2021.0890410958905,
                                                                                                                                                                                                                                                  2021.0890410958905
                                                                                                                                                                                                                                                ],
                                                                                                                                                                                                                                                "value": 2021.0890410958905
                                                                                                                                                                                                                                              },
                                                                                                                                                                                                                                              "originating_lab": {
                                                                                                                                                                                                                                                "value": "University Hospital for Infectious Diseases"
                                                                                                                                                                                                                                              },
                                                                                                                                                                                                                                              "pangolin_lineage": {
                                                                                                                                                                                                                                                "value": "B.1.1.7"
                                                                                                                                                                                                                                              },
                                                                                                                                                                                                                                              "recency": {
                                                                                                                                                                                                                                                "value": "3-7 days ago"
                                                                                                                                                                                                                                              },
                                                                                                                                                                                                                                              "region": {
                                                                                                                                                                                                                                                "value": "Europe"
                                                                                                                                                                                                                                              },
                                                                                                                                                                                                                                              "region_exposure": {
                                                                                                                                                                                                                                                "value": "Europe"
                                                                                                                                                                                                                                              },
                                                                                                                                                                                                                                              "subclade_membership": {
                                                                                                                                                                                                                                                "value": "20I/501Y.V1"
                                                                                                                                                                                                                                              },
                                                                                                                                                                                                                                              "submitting_lab": {
                                                                                                                                                                                                                                                "value": "Croatian Institute of Public Health"
                                                                                                                                                                                                                                              },
                                                                                                                                                                                                                                              "url": "https://www.gisaid.org"
                                                                                                                                                                                                                                            }
                                                                                                                                                                                                                                          },
                                                                                                                                                                                                                                          {
                                                                                                                                                                                                                                            "branch_attrs": {
                                                                                                                                                                                                                                              "mutations": {}
                                                                                                                                                                                                                                            },
                                                                                                                                                                                                                                            "children": [
                                                                                                                                                                                                                                              {
                                                                                                                                                                                                                                                "branch_attrs": {
                                                                                                                                                                                                                                                  "mutations": {}
                                                                                                                                                                                                                                                },
                                                                                                                                                                                                                                                "children": [
                                                                                                                                                                                                                                                  {
                                                                                                                                                                                                                                                    "branch_attrs": {
                                                                                                                                                                                                                                                      "labels": {
                                                                                                                                                                                                                                                        "aa": "N: P279Q"
                                                                                                                                                                                                                                                      },
                                                                                                                                                                                                                                                      "mutations": {
                                                                                                                                                                                                                                                        "N": [
                                                                                                                                                                                                                                                          "P279Q"
                                                                                                                                                                                                                                                        ],
                                                                                                                                                                                                                                                        "nuc": [
                                                                                                                                                                                                                                                          "C29109A"
                                                                                                                                                                                                                                                        ]
                                                                                                                                                                                                                                                      }
                                                                                                                                                                                                                                                    },
                                                                                                                                                                                                                                                    "name": "Jordan/AM-ALSR-5832/2021",
                                                                                                                                                                                                                                                    "node_attrs": {
                                                                                                                                                                                                                                                      "author": {
                                                                                                                                                                                                                                                        "author": "Issa Abu-Dayyeh et al",
                                                                                                                                                                                                                                                        "value": "Issa Abu-Dayyeh et al"
                                                                                                                                                                                                                                                      },
                                                                                                                                                                                                                                                      "clade_membership": {
                                                                                                                                                                                                                                                        "value": "20I/501Y.V1"
                                                                                                                                                                                                                                                      },
                                                                                                                                                                                                                                                      "country": {
                                                                                                                                                                                                                                                        "value": "Asia"
                                                                                                                                                                                                                                                      },
                                                                                                                                                                                                                                                      "div": 29,
                                                                                                                                                                                                                                                      "division": {
                                                                                                                                                                                                                                                        "value": "Asia"
                                                                                                                                                                                                                                                      },
                                                                                                                                                                                                                                                      "division_exposure": {
                                                                                                                                                                                                                                                        "value": "Asia"
                                                                                                                                                                                                                                                      },
                                                                                                                                                                                                                                                      "gisaid_epi_isl": {
                                                                                                                                                                                                                                                        "value": "EPI_ISL_878576"
                                                                                                                                                                                                                                                      },
                                                                                                                                                                                                                                                      "host": {
                                                                                                                                                                                                                                                        "value": "Human"
                                                                                                                                                                                                                                                      },
                                                                                                                                                                                                                                                      "custom_location": {
                                                                                                                                                                                                                                                        "confidence": {
                                                                                                                                                                                                                                                          "Asia": 1.0
                                                                                                                                                                                                                                                        },
                                                                                                                                                                                                                                                        "entropy": -1.000088900581841e-12,
                                                                                                                                                                                                                                                        "value": "Asia"
                                                                                                                                                                                                                                                      },
                                                                                                                                                                                                                                                      "num_date": {
                                                                                                                                                                                                                                                        "confidence": [
                                                                                                                                                                                                                                                          2021.004109589041,
                                                                                                                                                                                                                                                          2021.004109589041
                                                                                                                                                                                                                                                        ],
                                                                                                                                                                                                                                                        "value": 2021.004109589041
                                                                                                                                                                                                                                                      },
                                                                                                                                                                                                                                                      "originating_lab": {
                                                                                                                                                                                                                                                        "value": "Biolab Diagnostic Laboratories"
                                                                                                                                                                                                                                                      },
                                                                                                                                                                                                                                                      "pangolin_lineage": {
                                                                                                                                                                                                                                                        "value": "B.1.1.7"
                                                                                                                                                                                                                                                      },
                                                                                                                                                                                                                                                      "recency": {
                                                                                                                                                                                                                                                        "value": "Older"
                                                                                                                                                                                                                                                      },
                                                                                                                                                                                                                                                      "region": {
                                                                                                                                                                                                                                                        "value": "Asia"
                                                                                                                                                                                                                                                      },
                                                                                                                                                                                                                                                      "region_exposure": {
                                                                                                                                                                                                                                                        "value": "Asia"
                                                                                                                                                                                                                                                      },
                                                                                                                                                                                                                                                      "subclade_membership": {
                                                                                                                                                                                                                                                        "value": "20I/501Y.V1"
                                                                                                                                                                                                                                                      },
                                                                                                                                                                                                                                                      "submitting_lab": {
                                                                                                                                                                                                                                                        "value": "Andersen lab at Scripps Research"
                                                                                                                                                                                                                                                      },
                                                                                                                                                                                                                                                      "url": "https://www.gisaid.org"
                                                                                                                                                                                                                                                    }
                                                                                                                                                                                                                                                  },
                                                                                                                                                                                                                                                  {
                                                                                                                                                                                                                                                    "branch_attrs": {
                                                                                                                                                                                                                                                      "mutations": {
                                                                                                                                                                                                                                                        "nuc": [
                                                                                                                                                                                                                                                          "T12388C"
                                                                                                                                                                                                                                                        ]
                                                                                                                                                                                                                                                      }
                                                                                                                                                                                                                                                    },
                                                                                                                                                                                                                                                    "name": "Australia/WA582/2021",
                                                                                                                                                                                                                                                    "node_attrs": {
                                                                                                                                                                                                                                                      "author": {
                                                                                                                                                                                                                                                        "author": "PathWest Laboratory Medicine WA Microbial Surveillance Unit et al",
                                                                                                                                                                                                                                                        "value": "PathWest Laboratory Medicine WA Microbial Surveillance Unit et al"
                                                                                                                                                                                                                                                      },
                                                                                                                                                                                                                                                      "clade_membership": {
                                                                                                                                                                                                                                                        "value": "20I/501Y.V1"
                                                                                                                                                                                                                                                      },
                                                                                                                                                                                                                                                      "country": {
                                                                                                                                                                                                                                                        "value": "Oceania"
                                                                                                                                                                                                                                                      },
                                                                                                                                                                                                                                                      "div": 29,
                                                                                                                                                                                                                                                      "division": {
                                                                                                                                                                                                                                                        "value": "Oceania"
                                                                                                                                                                                                                                                      },
                                                                                                                                                                                                                                                      "division_exposure": {
                                                                                                                                                                                                                                                        "value": "Oceania"
                                                                                                                                                                                                                                                      },
                                                                                                                                                                                                                                                      "gisaid_epi_isl": {
                                                                                                                                                                                                                                                        "value": "EPI_ISL_810965"
                                                                                                                                                                                                                                                      },
                                                                                                                                                                                                                                                      "host": {
                                                                                                                                                                                                                                                        "value": "Human"
                                                                                                                                                                                                                                                      },
                                                                                                                                                                                                                                                      "custom_location": {
                                                                                                                                                                                                                                                        "confidence": {
                                                                                                                                                                                                                                                          "Oceania": 1.0
                                                                                                                                                                                                                                                        },
                                                                                                                                                                                                                                                        "entropy": -1.000088900581841e-12,
                                                                                                                                                                                                                                                        "value": "Oceania"
                                                                                                                                                                                                                                                      },
                                                                                                                                                                                                                                                      "num_date": {
                                                                                                                                                                                                                                                        "confidence": [
                                                                                                                                                                                                                                                          2021.009589041096,
                                                                                                                                                                                                                                                          2021.009589041096
                                                                                                                                                                                                                                                        ],
                                                                                                                                                                                                                                                        "value": 2021.009589041096
                                                                                                                                                                                                                                                      },
                                                                                                                                                                                                                                                      "originating_lab": {
                                                                                                                                                                                                                                                        "value": "PathWest Laboratory Medicine WA"
                                                                                                                                                                                                                                                      },
                                                                                                                                                                                                                                                      "pangolin_lineage": {
                                                                                                                                                                                                                                                        "value": "B.1.1.7"
                                                                                                                                                                                                                                                      },
                                                                                                                                                                                                                                                      "recency": {
                                                                                                                                                                                                                                                        "value": "Older"
                                                                                                                                                                                                                                                      },
                                                                                                                                                                                                                                                      "region": {
                                                                                                                                                                                                                                                        "value": "Oceania"
                                                                                                                                                                                                                                                      },
                                                                                                                                                                                                                                                      "region_exposure": {
                                                                                                                                                                                                                                                        "value": "Oceania"
                                                                                                                                                                                                                                                      },
                                                                                                                                                                                                                                                      "subclade_membership": {
                                                                                                                                                                                                                                                        "value": "20I/501Y.V1"
                                                                                                                                                                                                                                                      },
                                                                                                                                                                                                                                                      "submitting_lab": {
                                                                                                                                                                                                                                                        "value": "PathWest Laboratory Medicine WA Microbial Surveillance Unit"
                                                                                                                                                                                                                                                      },
                                                                                                                                                                                                                                                      "url": "https://www.gisaid.org"
                                                                                                                                                                                                                                                    }
                                                                                                                                                                                                                                                  }
                                                                                                                                                                                                                                                ],
                                                                                                                                                                                                                                                "name": "NODE_0003506",
                                                                                                                                                                                                                                                "node_attrs": {
                                                                                                                                                                                                                                                  "clade_membership": {
                                                                                                                                                                                                                                                    "value": "20I/501Y.V1"
                                                                                                                                                                                                                                                  },
                                                                                                                                                                                                                                                  "div": 28,
                                                                                                                                                                                                                                                  "custom_location": {
                                                                                                                                                                                                                                                    "confidence": {
                                                                                                                                                                                                                                                      "Asia": 0.4427365395512658,
                                                                                                                                                                                                                                                      "Europe": 0.4513045600886658,
                                                                                                                                                                                                                                                      "Oceania": 0.08820240513075964,
                                                                                                                                                                                                                                                      "South America": 0.013273912770948023
                                                                                                                                                                                                                                                    },
                                                                                                                                                                                                                                                    "entropy": 1.0187729601573197,
                                                                                                                                                                                                                                                    "value": "Europe"
                                                                                                                                                                                                                                                  },
                                                                                                                                                                                                                                                  "num_date": {
                                                                                                                                                                                                                                                    "confidence": [
                                                                                                                                                                                                                                                      2020.9246824013017,
                                                                                                                                                                                                                                                      2020.9920037480958
                                                                                                                                                                                                                                                    ],
                                                                                                                                                                                                                                                    "value": 2020.9619712581411
                                                                                                                                                                                                                                                  },
                                                                                                                                                                                                                                                  "subclade_membership": {
                                                                                                                                                                                                                                                    "value": "20I/501Y.V1"
                                                                                                                                                                                                                                                  }
                                                                                                                                                                                                                                                }
                                                                                                                                                                                                                                              },
                                                                                                                                                                                                                                              {
                                                                                                                                                                                                                                                "branch_attrs": {
                                                                                                                                                                                                                                                  "mutations": {}
                                                                                                                                                                                                                                                },
                                                                                                                                                                                                                                                "children": [
                                                                                                                                                                                                                                                  {
                                                                                                                                                                                                                                                    "branch_attrs": {
                                                                                                                                                                                                                                                      "labels": {
                                                                                                                                                                                                                                                        "aa": "ORF1a: P2260L"
                                                                                                                                                                                                                                                      },
                                                                                                                                                                                                                                                      "mutations": {
                                                                                                                                                                                                                                                        "ORF1a": [
                                                                                                                                                                                                                                                          "P2260L"
                                                                                                                                                                                                                                                        ],
                                                                                                                                                                                                                                                        "nuc": [
                                                                                                                                                                                                                                                          "C7044T"
                                                                                                                                                                                                                                                        ]
                                                                                                                                                                                                                                                      }
                                                                                                                                                                                                                                                    },
                                                                                                                                                                                                                                                    "name": "NorthernIreland/NIRE-2364C7/2021",
                                                                                                                                                                                                                                                    "node_attrs": {
                                                                                                                                                                                                                                                      "author": {
                                                                                                                                                                                                                                                        "author": "Conall McCaughey et al",
                                                                                                                                                                                                                                                        "value": "Conall McCaughey et al"
                                                                                                                                                                                                                                                      },
                                                                                                                                                                                                                                                      "clade_membership": {
                                                                                                                                                                                                                                                        "value": "20I/501Y.V1"
                                                                                                                                                                                                                                                      },
                                                                                                                                                                                                                                                      "country": {
                                                                                                                                                                                                                                                        "value": "Europe"
                                                                                                                                                                                                                                                      },
                                                                                                                                                                                                                                                      "div": 29,
                                                                                                                                                                                                                                                      "division": {
                                                                                                                                                                                                                                                        "value": "Europe"
                                                                                                                                                                                                                                                      },
                                                                                                                                                                                                                                                      "division_exposure": {
                                                                                                                                                                                                                                                        "value": "Europe"
                                                                                                                                                                                                                                                      },
                                                                                                                                                                                                                                                      "gisaid_epi_isl": {
                                                                                                                                                                                                                                                        "value": "EPI_ISL_921001"
                                                                                                                                                                                                                                                      },
                                                                                                                                                                                                                                                      "host": {
                                                                                                                                                                                                                                                        "value": "Human"
                                                                                                                                                                                                                                                      },
                                                                                                                                                                                                                                                      "custom_location": {
                                                                                                                                                                                                                                                        "confidence": {
                                                                                                                                                                                                                                                          "Europe": 1.0
                                                                                                                                                                                                                                                        },
                                                                                                                                                                                                                                                        "entropy": -1.000088900581841e-12,
                                                                                                                                                                                                                                                        "value": "Europe"
                                                                                                                                                                                                                                                      },
                                                                                                                                                                                                                                                      "num_date": {
                                                                                                                                                                                                                                                        "confidence": [
                                                                                                                                                                                                                                                          2021.0205479452054,
                                                                                                                                                                                                                                                          2021.0205479452054
                                                                                                                                                                                                                                                        ],
                                                                                                                                                                                                                                                        "value": 2021.0205479452054
                                                                                                                                                                                                                                                      },
                                                                                                                                                                                                                                                      "originating_lab": {
                                                                                                                                                                                                                                                        "value": "Regional Virus Laboratory, Belfast Health and Social Care Trust"
                                                                                                                                                                                                                                                      },
                                                                                                                                                                                                                                                      "pangolin_lineage": {
                                                                                                                                                                                                                                                        "value": "B.1"
                                                                                                                                                                                                                                                      },
                                                                                                                                                                                                                                                      "recency": {
                                                                                                                                                                                                                                                        "value": "One month ago"
                                                                                                                                                                                                                                                      },
                                                                                                                                                                                                                                                      "region": {
                                                                                                                                                                                                                                                        "value": "Europe"
                                                                                                                                                                                                                                                      },
                                                                                                                                                                                                                                                      "region_exposure": {
                                                                                                                                                                                                                                                        "value": "Europe"
                                                                                                                                                                                                                                                      },
                                                                                                                                                                                                                                                      "subclade_membership": {
                                                                                                                                                                                                                                                        "value": "20I/501Y.V1"
                                                                                                                                                                                                                                                      },
                                                                                                                                                                                                                                                      "submitting_lab": {
                                                                                                                                                                                                                                                        "value": "COVID-19 Genomics UK (COG-UK) Consortium"
                                                                                                                                                                                                                                                      },
                                                                                                                                                                                                                                                      "url": "https://www.gisaid.org"
                                                                                                                                                                                                                                                    }
                                                                                                                                                                                                                                                  },
                                                                                                                                                                                                                                                  {
                                                                                                                                                                                                                                                    "branch_attrs": {
                                                                                                                                                                                                                                                      "mutations": {}
                                                                                                                                                                                                                                                    },
                                                                                                                                                                                                                                                    "children": [
                                                                                                                                                                                                                                                      {
                                                                                                                                                                                                                                                        "branch_attrs": {
                                                                                                                                                                                                                                                          "mutations": {
                                                                                                                                                                                                                                                            "nuc": [
                                                                                                                                                                                                                                                              "G26520T"
                                                                                                                                                                                                                                                            ]
                                                                                                                                                                                                                                                          }
                                                                                                                                                                                                                                                        },
                                                                                                                                                                                                                                                        "children": [
                                                                                                                                                                                                                                                          {
                                                                                                                                                                                                                                                            "branch_attrs": {
                                                                                                                                                                                                                                                              "labels": {
                                                                                                                                                                                                                                                                "aa": "ORF1a: A591V"
                                                                                                                                                                                                                                                              },
                                                                                                                                                                                                                                                              "mutations": {
                                                                                                                                                                                                                                                                "ORF1a": [
                                                                                                                                                                                                                                                                  "A591V"
                                                                                                                                                                                                                                                                ],
                                                                                                                                                                                                                                                                "nuc": [
                                                                                                                                                                                                                                                                  "C2037T"
                                                                                                                                                                                                                                                                ]
                                                                                                                                                                                                                                                              }
                                                                                                                                                                                                                                                            },
                                                                                                                                                                                                                                                            "name": "Romania/B-2274/2021",
                                                                                                                                                                                                                                                            "node_attrs": {

                                                                                                                                                                                                                                                              "author": {
                                                                                                                                                                                                                                                                "author": "Leontina Banica et al",
                                                                                                                                                                                                                                                                "value": "Leontina Banica et al"
                                                                                                                                                                                                                                                              },
                                                                                                                                                                                                                                                              "clade_membership": {
                                                                                                                                                                                                                                                                "value": "20I/501Y.V1"
                                                                                                                                                                                                                                                              },
                                                                                                                                                                                                                                                              "country": {
                                                                                                                                                                                                                                                                "value": "Europe"
                                                                                                                                                                                                                                                              },
                                                                                                                                                                                                                                                              "div": 30,
                                                                                                                                                                                                                                                              "division": {
                                                                                                                                                                                                                                                                "value": "Europe"
                                                                                                                                                                                                                                                              },
                                                                                                                                                                                                                                                              "division_exposure": {
                                                                                                                                                                                                                                                                "value": "Europe"
                                                                                                                                                                                                                                                              },
                                                                                                                                                                                                                                                              "gisaid_epi_isl": {
                                                                                                                                                                                                                                                                "value": "EPI_ISL_979803"
                                                                                                                                                                                                                                                              },
                                                                                                                                                                                                                                                              "host": {
                                                                                                                                                                                                                                                                "value": "Human"
                                                                                                                                                                                                                                                              },
                                                                                                                                                                                                                                                              "custom_location": {
                                                                                                                                                                                                                                                                "confidence": {
                                                                                                                                                                                                                                                                  "Europe": 1.0
                                                                                                                                                                                                                                                                },
                                                                                                                                                                                                                                                                "entropy": -1.000088900581841e-12,
                                                                                                                                                                                                                                                                "value": "Europe"
                                                                                                                                                                                                                                                              },
                                                                                                                                                                                                                                                              "num_date": {
                                                                                                                                                                                                                                                                "confidence": [
                                                                                                                                                                                                                                                                  2021.0753424657535,
                                                                                                                                                                                                                                                                  2021.0753424657535
                                                                                                                                                                                                                                                                ],
                                                                                                                                                                                                                                                                "value": 2021.0753424657535
                                                                                                                                                                                                                                                              },
                                                                                                                                                                                                                                                              "originating_lab": {
                                                                                                                                                                                                                                                                "value": "National Institute of Infectious Diseases-Prof. Dr. Matei Bals Molecular Diagnostics Laboratory"
                                                                                                                                                                                                                                                              },
                                                                                                                                                                                                                                                              "pangolin_lineage": {
                                                                                                                                                                                                                                                                "value": "B.1.1.7"
                                                                                                                                                                                                                                                              },
                                                                                                                                                                                                                                                              "recency": {
                                                                                                                                                                                                                                                                "value": "One month ago"
                                                                                                                                                                                                                                                              },
                                                                                                                                                                                                                                                              "region": {
                                                                                                                                                                                                                                                                "value": "Europe"
                                                                                                                                                                                                                                                              },
                                                                                                                                                                                                                                                              "region_exposure": {
                                                                                                                                                                                                                                                                "value": "Europe"
                                                                                                                                                                                                                                                              },

                                                                                                                                                                                                                                                              "subclade_membership": {
                                                                                                                                                                                                                                                                "value": "20I/501Y.V1"
                                                                                                                                                                                                                                                              },
                                                                                                                                                                                                                                                              "submitting_lab": {
                                                                                                                                                                                                                                                                "value": "National Institute of Infectious Diseases-Prof. Dr. Matei Bals Molecular Diagnostics Laboratory"
                                                                                                                                                                                                                                                              },
                                                                                                                                                                                                                                                              "url": "https://www.gisaid.org"
                                                                                                                                                                                                                                                            }
                                                                                                                                                                                                                                                          },
                                                                                                                                                                                                                                                          {
                                                                                                                                                                                                                                                            "branch_attrs": {
                                                                                                                                                                                                                                                              "labels": {
                                                                                                                                                                                                                                                                "aa": "ORF3a: A23V"
                                                                                                                                                                                                                                                              },
                                                                                                                                                                                                                                                              "mutations": {
                                                                                                                                                                                                                                                                "ORF3a": [
                                                                                                                                                                                                                                                                  "A23V"
                                                                                                                                                                                                                                                                ],
                                                                                                                                                                                                                                                                "nuc": [
                                                                                                                                                                                                                                                                  "C25460T"
                                                                                                                                                                                                                                                                ]
                                                                                                                                                                                                                                                              }
                                                                                                                                                                                                                                                            },
                                                                                                                                                                                                                                                            "children": [
                                                                                                                                                                                                                                                              {
                                                                                                                                                                                                                                                                "branch_attrs": {
                                                                                                                                                                                                                                                                  "mutations": {}
                                                                                                                                                                                                                                                                },
                                                                                                                                                                                                                                                                "name": "Japan/IC-0770/2021",
                                                                                                                                                                                                                                                                "node_attrs": {
                                                                                                                                                                                                                                                                  "author": {
                                                                                                                                                                                                                                                                    "author": "Tsuyoshi Sekizuka et al",
                                                                                                                                                                                                                                                                    "value": "Tsuyoshi Sekizuka et al B"
                                                                                                                                                                                                                                                                  },
                                                                                                                                                                                                                                                                  "clade_membership": {
                                                                                                                                                                                                                                                                    "value": "20I/501Y.V1"
                                                                                                                                                                                                                                                                  },
                                                                                                                                                                                                                                                                  "country": {
                                                                                                                                                                                                                                                                    "value": "Asia"
```
