## Supplementary Data 2 for "Emergence of the novel SARS-CoV-2 lineage P.4.1 and massive spread of P.2 in South Brazil": ncov_CVL_RS_South_America_14Abr2021.json (part 51 of 64)

```
                                                                                                                                                                                                                                                                  },
                                                                                                                                                                                                                                                                  "div": 30,
                                                                                                                                                                                                                                                                  "division": {
                                                                                                                                                                                                                                                                    "value": "Asia"
                                                                                                                                                                                                                                                                  },
                                                                                                                                                                                                                                                                  "division_exposure": {
                                                                                                                                                                                                                                                                    "value": "Asia"
                                                                                                                                                                                                                                                                  },
                                                                                                                                                                                                                                                                  "gisaid_epi_isl": {
                                                                                                                                                                                                                                                                    "value": "EPI_ISL_1046761"
                                                                                                                                                                                                                                                                  },
                                                                                                                                                                                                                                                                  "host": {
                                                                                                                                                                                                                                                                    "value": "Human"
                                                                                                                                                                                                                                                                  },
                                                                                                                                                                                                                                                                  "custom_location": {
                                                                                                                                                                                                                                                                    "confidence": {
                                                                                                                                                                                                                                                                      "Asia": 1.0
                                                                                                                                                                                                                                                                    },
                                                                                                                                                                                                                                                                    "entropy": -1.000088900581841e-12,
                                                                                                                                                                                                                                                                    "value": "Asia"
                                                                                                                                                                                                                                                                  },
                                                                                                                                                                                                                                                                  "num_date": {
                                                                                                                                                                                                                                                                    "confidence": [
                                                                                                                                                                                                                                                                      2021.072602739726,
                                                                                                                                                                                                                                                                      2021.072602739726
                                                                                                                                                                                                                                                                    ],
                                                                                                                                                                                                                                                                    "value": 2021.072602739726
                                                                                                                                                                                                                                                                  },
                                                                                                                                                                                                                                                                  "originating_lab": {
                                                                                                                                                                                                                                                                    "value": "SARS-CoV-2 testing team, National Institute of Infectious Diseases"
                                                                                                                                                                                                                                                                  },
                                                                                                                                                                                                                                                                  "pangolin_lineage": {
                                                                                                                                                                                                                                                                    "value": "B.1.1.7"
                                                                                                                                                                                                                                                                  },
                                                                                                                                                                                                                                                                  "recency": {
                                                                                                                                                                                                                                                                    "value": "One week ago"
                                                                                                                                                                                                                                                                  },
                                                                                                                                                                                                                                                                  "region": {
                                                                                                                                                                                                                                                                    "value": "Asia"
                                                                                                                                                                                                                                                                  },
                                                                                                                                                                                                                                                                  "region_exposure": {
                                                                                                                                                                                                                                                                    "value": "Asia"
                                                                                                                                                                                                                                                                  },
                                                                                                                                                                                                                                                                  "subclade_membership": {
                                                                                                                                                                                                                                                                    "value": "20I/501Y.V1"
                                                                                                                                                                                                                                                                  },
                                                                                                                                                                                                                                                                  "submitting_lab": {
                                                                                                                                                                                                                                                                    "value": "Pathogen Genomics Center, National Institute of Infectious Diseases"
                                                                                                                                                                                                                                                                  },
                                                                                                                                                                                                                                                                  "url": "https://www.gisaid.org"
                                                                                                                                                                                                                                                                }
                                                                                                                                                                                                                                                              },
                                                                                                                                                                                                                                                              {
                                                                                                                                                                                                                                                                "branch_attrs": {
                                                                                                                                                                                                                                                                  "labels": {
                                                                                                                                                                                                                                                                    "aa": "ORF1a: L3829F"
                                                                                                                                                                                                                                                                  },
                                                                                                                                                                                                                                                                  "mutations": {
                                                                                                                                                                                                                                                                    "ORF1a": [
                                                                                                                                                                                                                                                                      "L3829F"
                                                                                                                                                                                                                                                                    ],
                                                                                                                                                                                                                                                                    "nuc": [
                                                                                                                                                                                                                                                                      "C11750T"
                                                                                                                                                                                                                                                                    ]
                                                                                                                                                                                                                                                                  }
                                                                                                                                                                                                                                                                },
                                                                                                                                                                                                                                                                "name": "Australia/NSW-R0070/2021",
                                                                                                                                                                                                                                                                "node_attrs": {
                                                                                                                                                                                                                                                                  "author": {
                                                                                                                                                                                                                                                                    "author": "Foster et al",
                                                                                                                                                                                                                                                                    "value": "Foster et al"
                                                                                                                                                                                                                                                                  },
                                                                                                                                                                                                                                                                  "clade_membership": {
                                                                                                                                                                                                                                                                    "value": "20I/501Y.V1"
                                                                                                                                                                                                                                                                  },
                                                                                                                                                                                                                                                                  "country": {
                                                                                                                                                                                                                                                                    "value": "Oceania"
                                                                                                                                                                                                                                                                  },
                                                                                                                                                                                                                                                                  "div": 31,
                                                                                                                                                                                                                                                                  "division": {
                                                                                                                                                                                                                                                                    "value": "Oceania"
                                                                                                                                                                                                                                                                  },
                                                                                                                                                                                                                                                                  "division_exposure": {
                                                                                                                                                                                                                                                                    "value": "Oceania"
                                                                                                                                                                                                                                                                  },
                                                                                                                                                                                                                                                                  "gisaid_epi_isl": {
                                                                                                                                                                                                                                                                    "value": "EPI_ISL_1061033"
                                                                                                                                                                                                                                                                  },
                                                                                                                                                                                                                                                                  "host": {
                                                                                                                                                                                                                                                                    "value": "Human"
                                                                                                                                                                                                                                                                  },
                                                                                                                                                                                                                                                                  "custom_location": {
                                                                                                                                                                                                                                                                    "confidence": {
                                                                                                                                                                                                                                                                      "Oceania": 1.0
                                                                                                                                                                                                                                                                    },
                                                                                                                                                                                                                                                                    "entropy": -1.000088900581841e-12,
                                                                                                                                                                                                                                                                    "value": "Oceania"
                                                                                                                                                                                                                                                                  },
                                                                                                                                                                                                                                                                  "num_date": {
                                                                                                                                                                                                                                                                    "confidence": [
                                                                                                                                                                                                                                                                      2021.127397260274,
                                                                                                                                                                                                                                                                      2021.127397260274
                                                                                                                                                                                                                                                                    ],
                                                                                                                                                                                                                                                                    "value": 2021.127397260274
                                                                                                                                                                                                                                                                  },
                                                                                                                                                                                                                                                                  "originating_lab": {
                                                                                                                                                                                                                                                                    "value": "New South Wales Health Pathology Royal Prince Alfred Hospital"
                                                                                                                                                                                                                                                                  },
                                                                                                                                                                                                                                                                  "pangolin_lineage": {
                                                                                                                                                                                                                                                                    "value": "B.1.1.7"
                                                                                                                                                                                                                                                                  },
                                                                                                                                                                                                                                                                  "recency": {
                                                                                                                                                                                                                                                                    "value": "One week ago"
                                                                                                                                                                                                                                                                  },
                                                                                                                                                                                                                                                                  "region": {
                                                                                                                                                                                                                                                                    "value": "Oceania"
                                                                                                                                                                                                                                                                  },
                                                                                                                                                                                                                                                                  "region_exposure": {
                                                                                                                                                                                                                                                                    "value": "Oceania"
                                                                                                                                                                                                                                                                  },

                                                                                                                                                                                                                                                                  "subclade_membership": {
                                                                                                                                                                                                                                                                    "value": "20I/501Y.V1"
                                                                                                                                                                                                                                                                  },
                                                                                                                                                                                                                                                                  "submitting_lab": {
                                                                                                                                                                                                                                                                    "value": "Microbiology RPAH"
                                                                                                                                                                                                                                                                  },
                                                                                                                                                                                                                                                                  "url": "https://www.gisaid.org"
                                                                                                                                                                                                                                                                }
                                                                                                                                                                                                                                                              }
                                                                                                                                                                                                                                                            ],
                                                                                                                                                                                                                                                            "name": "NODE_0003170",
                                                                                                                                                                                                                                                            "node_attrs": {
                                                                                                                                                                                                                                                              "clade_membership": {
                                                                                                                                                                                                                                                                "value": "20I/501Y.V1"
                                                                                                                                                                                                                                                              },
                                                                                                                                                                                                                                                              "div": 30,
                                                                                                                                                                                                                                                              "custom_location": {
                                                                                                                                                                                                                                                                "confidence": {
                                                                                                                                                                                                                                                                  "Asia": 0.4342981104125518,
                                                                                                                                                                                                                                                                  "Europe": 0.4588636750570291,
                                                                                                                                                                                                                                                                  "Oceania": 0.08917220830773155,
                                                                                                                                                                                                                                                                  "South America": 0.013174928833304725
                                                                                                                                                                                                                                                                },
                                                                                                                                                                                                                                                                "entropy": 1.0197488684738754,
                                                                                                                                                                                                                                                                "value": "Europe"
                                                                                                                                                                                                                                                              },
                                                                                                                                                                                                                                                              "num_date": {
                                                                                                                                                                                                                                                                "confidence": [
                                                                                                                                                                                                                                                                  2021.024451087403,
                                                                                                                                                                                                                                                                  2021.072602739726
                                                                                                                                                                                                                                                                ],
                                                                                                                                                                                                                                                                "value": 2021.072602739726
                                                                                                                                                                                                                                                              },
                                                                                                                                                                                                                                                              "subclade_membership": {
                                                                                                                                                                                                                                                                "value": "20I/501Y.V1"
                                                                                                                                                                                                                                                              }
                                                                                                                                                                                                                                                            }
                                                                                                                                                                                                                                                          }
                                                                                                                                                                                                                                                        ],
                                                                                                                                                                                                                                                        "name": "NODE_0003169",
                                                                                                                                                                                                                                                        "node_attrs": {
                                                                                                                                                                                                                                                          "clade_membership": {
                                                                                                                                                                                                                                                            "value": "20I/501Y.V1"
                                                                                                                                                                                                                                                          },
                                                                                                                                                                                                                                                          "div": 29,
                                                                                                                                                                                                                                                          "custom_location": {
                                                                                                                                                                                                                                                            "confidence": {
                                                                                                                                                                                                                                                              "Asia": 0.08275534458250966,
                                                                                                                                                                                                                                                              "Europe": 0.9044657671404255,
                                                                                                                                                                                                                                                              "Oceania": 0.0036042355156904386,
                                                                                                                                                                                                                                                              "South America": 0.0064239969567138
                                                                                                                                                                                                                                                            },
                                                                                                                                                                                                                                                            "entropy": 0.36772589051413285,
                                                                                                                                                                                                                                                            "value": "Europe"
                                                                                                                                                                                                                                                          },
                                                                                                                                                                                                                                                          "num_date": {
                                                                                                                                                                                                                                                            "confidence": [
                                                                                                                                                                                                                                                              2020.9603831441937,
                                                                                                                                                                                                                                                              2021.0592714314957
                                                                                                                                                                                                                                                            ],
                                                                                                                                                                                                                                                            "value": 2020.990031536769
                                                                                                                                                                                                                                                          },
                                                                                                                                                                                                                                                          "subclade_membership": {
                                                                                                                                                                                                                                                            "value": "20I/501Y.V1"
                                                                                                                                                                                                                                                          }
                                                                                                                                                                                                                                                        }
                                                                                                                                                                                                                                                      },
                                                                                                                                                                                                                                                      {
                                                                                                                                                                                                                                                        "branch_attrs": {
                                                                                                                                                                                                                                                          "mutations": {}
                                                                                                                                                                                                                                                        },
                                                                                                                                                                                                                                                        "children": [
                                                                                                                                                                                                                                                          {
                                                                                                                                                                                                                                                            "branch_attrs": {
                                                                                                                                                                                                                                                              "labels": {
                                                                                                                                                                                                                                                                "aa": "S: A942V"
                                                                                                                                                                                                                                                              },
                                                                                                                                                                                                                                                              "mutations": {
                                                                                                                                                                                                                                                                "S": [
                                                                                                                                                                                                                                                                  "A942V"
                                                                                                                                                                                                                                                                ],
                                                                                                                                                                                                                                                                "nuc": [
                                                                                                                                                                                                                                                                  "C10279T",
                                                                                                                                                                                                                                                                  "C24387T"
                                                                                                                                                                                                                                                                ]
                                                                                                                                                                                                                                                              }
                                                                                                                                                                                                                                                            },
                                                                                                                                                                                                                                                            "name": "Poland/Pomorskie_MWB_372/2021",
                                                                                                                                                                                                                                                            "node_attrs": {

                                                                                                                                                                                                                                                              "author": {
                                                                                                                                                                                                                                                                "author": "Lukasz Rabalski et al",
                                                                                                                                                                                                                                                                "value": "Lukasz Rabalski et al"
                                                                                                                                                                                                                                                              },
                                                                                                                                                                                                                                                              "clade_membership": {
                                                                                                                                                                                                                                                                "value": "20I/501Y.V1"
                                                                                                                                                                                                                                                              },
                                                                                                                                                                                                                                                              "country": {
                                                                                                                                                                                                                                                                "value": "Europe"
                                                                                                                                                                                                                                                              },
                                                                                                                                                                                                                                                              "div": 30,
                                                                                                                                                                                                                                                              "division": {
                                                                                                                                                                                                                                                                "value": "Europe"
                                                                                                                                                                                                                                                              },
                                                                                                                                                                                                                                                              "division_exposure": {
                                                                                                                                                                                                                                                                "value": "Europe"
                                                                                                                                                                                                                                                              },
                                                                                                                                                                                                                                                              "gisaid_epi_isl": {
                                                                                                                                                                                                                                                                "value": "EPI_ISL_1096169"
                                                                                                                                                                                                                                                              },
                                                                                                                                                                                                                                                              "host": {
                                                                                                                                                                                                                                                                "value": "Human"
                                                                                                                                                                                                                                                              },
                                                                                                                                                                                                                                                              "custom_location": {
                                                                                                                                                                                                                                                                "confidence": {
                                                                                                                                                                                                                                                                  "Europe": 1.0
                                                                                                                                                                                                                                                                },
                                                                                                                                                                                                                                                                "entropy": -1.000088900581841e-12,
                                                                                                                                                                                                                                                                "value": "Europe"
                                                                                                                                                                                                                                                              },
                                                                                                                                                                                                                                                              "num_date": {
                                                                                                                                                                                                                                                                "confidence": [
                                                                                                                                                                                                                                                                  2021.1438356164383,
                                                                                                                                                                                                                                                                  2021.1438356164383
                                                                                                                                                                                                                                                                ],
                                                                                                                                                                                                                                                                "value": 2021.1438356164383
                                                                                                                                                                                                                                                              },
                                                                                                                                                                                                                                                              "originating_lab": {
                                                                                                                                                                                                                                                                "value": "Medical Laboratory Bruss"
                                                                                                                                                                                                                                                              },
                                                                                                                                                                                                                                                              "pangolin_lineage": {
                                                                                                                                                                                                                                                                "value": "B.1.1.7"
                                                                                                                                                                                                                                                              },
                                                                                                                                                                                                                                                              "recency": {
                                                                                                                                                                                                                                                                "value": "3-7 days ago"
                                                                                                                                                                                                                                                              },
                                                                                                                                                                                                                                                              "region": {
                                                                                                                                                                                                                                                                "value": "Europe"
                                                                                                                                                                                                                                                              },
                                                                                                                                                                                                                                                              "region_exposure": {
                                                                                                                                                                                                                                                                "value": "Europe"
                                                                                                                                                                                                                                                              },

                                                                                                                                                                                                                                                              "subclade_membership": {
                                                                                                                                                                                                                                                                "value": "20I/501Y.V1"
                                                                                                                                                                                                                                                              },
                                                                                                                                                                                                                                                              "submitting_lab": {
                                                                                                                                                                                                                                                                "value": "Laboratory of Recombinant Vaccines"
                                                                                                                                                                                                                                                              },
                                                                                                                                                                                                                                                              "url": "https://www.gisaid.org"
                                                                                                                                                                                                                                                            }
                                                                                                                                                                                                                                                          },
                                                                                                                                                                                                                                                          {
                                                                                                                                                                                                                                                            "branch_attrs": {
                                                                                                                                                                                                                                                              "mutations": {}
                                                                                                                                                                                                                                                            },
                                                                                                                                                                                                                                                            "children": [
                                                                                                                                                                                                                                                              {
                                                                                                                                                                                                                                                                "branch_attrs": {
                                                                                                                                                                                                                                                                  "mutations": {
                                                                                                                                                                                                                                                                    "nuc": [
                                                                                                                                                                                                                                                                      "T25021C"
                                                                                                                                                                                                                                                                    ]
                                                                                                                                                                                                                                                                  }
                                                                                                                                                                                                                                                                },
                                                                                                                                                                                                                                                                "children": [
                                                                                                                                                                                                                                                                  {
                                                                                                                                                                                                                                                                    "name": "Thailand/CU-SI2104177-NT/2021_travel_history",
                                                                                                                                                                                                                                                                    "node_attrs": {
                                                                                                                                                                                                                                                                      "div": 29,
                                                                                                                                                                                                                                                                      "num_date": {
                                                                                                                                                                                                                                                                        "confidence": [
                                                                                                                                                                                                                                                                          2021.0671232876712,
                                                                                                                                                                                                                                                                          2021.0671232876712
                                                                                                                                                                                                                                                                        ],
                                                                                                                                                                                                                                                                        "value": 2021.0671232876712
                                                                                                                                                                                                                                                                      },
                                                                                                                                                                                                                                                                      "country": {
                                                                                                                                                                                                                                                                        "value": "Europe"
                                                                                                                                                                                                                                                                      }
                                                                                                                                                                                                                                                                    },
                                                                                                                                                                                                                                                                    "children": [
                                                                                                                                                                                                                                                                      {
                                                                                                                                                                                                                                                                        "branch_attrs": {
                                                                                                                                                                                                                                                                          "mutations": {}
                                                                                                                                                                                                                                                                        },
                                                                                                                                                                                                                                                                        "name": "Thailand/CU-SI2104177-NT/2021",
                                                                                                                                                                                                                                                                        "node_attrs": {

                                                                                                                                                                                                                                                                          "author": {
                                                                                                                                                                                                                                                                            "author": "Rome Buathong et al",
                                                                                                                                                                                                                                                                            "value": "Rome Buathong et al"
                                                                                                                                                                                                                                                                          },
                                                                                                                                                                                                                                                                          "clade_membership": {
                                                                                                                                                                                                                                                                            "value": "20I/501Y.V1"
                                                                                                                                                                                                                                                                          },
                                                                                                                                                                                                                                                                          "country": {
                                                                                                                                                                                                                                                                            "value": "Asia"
                                                                                                                                                                                                                                                                          },
                                                                                                                                                                                                                                                                          "country_exposure": {
                                                                                                                                                                                                                                                                            "value": "Europe"
                                                                                                                                                                                                                                                                          },
                                                                                                                                                                                                                                                                          "div": 29,
                                                                                                                                                                                                                                                                          "division": {
                                                                                                                                                                                                                                                                            "value": "Asia"
                                                                                                                                                                                                                                                                          },
                                                                                                                                                                                                                                                                          "division_exposure": {
                                                                                                                                                                                                                                                                            "value": "Europe"
                                                                                                                                                                                                                                                                          },
                                                                                                                                                                                                                                                                          "gisaid_epi_isl": {
                                                                                                                                                                                                                                                                            "value": "EPI_ISL_918166"
                                                                                                                                                                                                                                                                          },
                                                                                                                                                                                                                                                                          "host": {
                                                                                                                                                                                                                                                                            "value": "Human"
                                                                                                                                                                                                                                                                          },
                                                                                                                                                                                                                                                                          "custom_location": {
                                                                                                                                                                                                                                                                            "confidence": {
                                                                                                                                                                                                                                                                              "Europe": 1.0
                                                                                                                                                                                                                                                                            },
                                                                                                                                                                                                                                                                            "entropy": -1.000088900581841e-12,
                                                                                                                                                                                                                                                                            "value": "Europe"
                                                                                                                                                                                                                                                                          },
                                                                                                                                                                                                                                                                          "num_date": {
                                                                                                                                                                                                                                                                            "confidence": [
                                                                                                                                                                                                                                                                              2021.0671232876712,
                                                                                                                                                                                                                                                                              2021.0671232876712
                                                                                                                                                                                                                                                                            ],
                                                                                                                                                                                                                                                                            "value": 2021.0671232876712
                                                                                                                                                                                                                                                                          },
                                                                                                                                                                                                                                                                          "originating_lab": {
                                                                                                                                                                                                                                                                            "value": "Thai Red Cross Emerging Infectious Diseases Health Science Centre, Chulalongkorn Hospital, Faculty of Medicine, Chulalongkorn University"
                                                                                                                                                                                                                                                                          },
                                                                                                                                                                                                                                                                          "pangolin_lineage": {
                                                                                                                                                                                                                                                                            "value": "B.1.1.7"
                                                                                                                                                                                                                                                                          },
                                                                                                                                                                                                                                                                          "recency": {
                                                                                                                                                                                                                                                                            "value": "One month ago"
                                                                                                                                                                                                                                                                          },
                                                                                                                                                                                                                                                                          "region": {
                                                                                                                                                                                                                                                                            "value": "Asia"
                                                                                                                                                                                                                                                                          },
                                                                                                                                                                                                                                                                          "region_exposure": {
                                                                                                                                                                                                                                                                            "value": "Europe"
                                                                                                                                                                                                                                                                          },

                                                                                                                                                                                                                                                                          "subclade_membership": {
                                                                                                                                                                                                                                                                            "value": "20I/501Y.V1"
                                                                                                                                                                                                                                                                          },
                                                                                                                                                                                                                                                                          "submitting_lab": {
                                                                                                                                                                                                                                                                            "value": "Thai Red Cross Emerging Infectious Diseases Center and Faculty of Medicine, Chulalongkorn University"
                                                                                                                                                                                                                                                                          },
                                                                                                                                                                                                                                                                          "url": "https://www.gisaid.org"
                                                                                                                                                                                                                                                                        }
                                                                                                                                                                                                                                                                      }
                                                                                                                                                                                                                                                                    ]
                                                                                                                                                                                                                                                                  },
                                                                                                                                                                                                                                                                  {
                                                                                                                                                                                                                                                                    "name": "Thailand/SQ-CONI-0465/2021_travel_history",
                                                                                                                                                                                                                                                                    "node_attrs": {
                                                                                                                                                                                                                                                                      "div": 29,
                                                                                                                                                                                                                                                                      "num_date": {
                                                                                                                                                                                                                                                                        "confidence": [
                                                                                                                                                                                                                                                                          2021.0890410958905,
                                                                                                                                                                                                                                                                          2021.0890410958905
                                                                                                                                                                                                                                                                        ],
                                                                                                                                                                                                                                                                        "value": 2021.0890410958905
                                                                                                                                                                                                                                                                      },
                                                                                                                                                                                                                                                                      "country": {
                                                                                                                                                                                                                                                                        "value": "Europe"
                                                                                                                                                                                                                                                                      }
                                                                                                                                                                                                                                                                    },
                                                                                                                                                                                                                                                                    "children": [
                                                                                                                                                                                                                                                                      {
                                                                                                                                                                                                                                                                        "branch_attrs": {
                                                                                                                                                                                                                                                                          "mutations": {}
                                                                                                                                                                                                                                                                        },
                                                                                                                                                                                                                                                                        "name": "Thailand/SQ-CONI-0465/2021",
                                                                                                                                                                                                                                                                        "node_attrs": {
                                                                                                                                                                                                                                                                          "author": {
                                                                                                                                                                                                                                                                            "author": "Elizabeth Batty et al",
                                                                                                                                                                                                                                                                            "value": "Elizabeth Batty et al"
                                                                                                                                                                                                                                                                          },
                                                                                                                                                                                                                                                                          "clade_membership": {
                                                                                                                                                                                                                                                                            "value": "20I/501Y.V1"
                                                                                                                                                                                                                                                                          },
                                                                                                                                                                                                                                                                          "country": {
                                                                                                                                                                                                                                                                            "value": "Asia"
                                                                                                                                                                                                                                                                          },
                                                                                                                                                                                                                                                                          "country_exposure": {
                                                                                                                                                                                                                                                                            "value": "Europe"
                                                                                                                                                                                                                                                                          },
                                                                                                                                                                                                                                                                          "div": 29,
                                                                                                                                                                                                                                                                          "division": {
                                                                                                                                                                                                                                                                            "value": "Asia"
                                                                                                                                                                                                                                                                          },
                                                                                                                                                                                                                                                                          "division_exposure": {
                                                                                                                                                                                                                                                                            "value": "Europe"
                                                                                                                                                                                                                                                                          },
                                                                                                                                                                                                                                                                          "gisaid_epi_isl": {
                                                                                                                                                                                                                                                                            "value": "EPI_ISL_1073964"
                                                                                                                                                                                                                                                                          },
                                                                                                                                                                                                                                                                          "host": {
                                                                                                                                                                                                                                                                            "value": "Human"
                                                                                                                                                                                                                                                                          },
                                                                                                                                                                                                                                                                          "custom_location": {
                                                                                                                                                                                                                                                                            "confidence": {
                                                                                                                                                                                                                                                                              "Europe": 1.0
                                                                                                                                                                                                                                                                            },
                                                                                                                                                                                                                                                                            "entropy": -1.000088900581841e-12,
                                                                                                                                                                                                                                                                            "value": "Europe"
                                                                                                                                                                                                                                                                          },
                                                                                                                                                                                                                                                                          "num_date": {
                                                                                                                                                                                                                                                                            "confidence": [
                                                                                                                                                                                                                                                                              2021.0890410958905,
                                                                                                                                                                                                                                                                              2021.0890410958905
                                                                                                                                                                                                                                                                            ],
                                                                                                                                                                                                                                                                            "value": 2021.0890410958905
                                                                                                                                                                                                                                                                          },
                                                                                                                                                                                                                                                                          "originating_lab": {
                                                                                                                                                                                                                                                                            "value": "Ramathibodi Hospital"
                                                                                                                                                                                                                                                                          },
                                                                                                                                                                                                                                                                          "pangolin_lineage": {
                                                                                                                                                                                                                                                                            "value": "B.1.1.7"
                                                                                                                                                                                                                                                                          },
                                                                                                                                                                                                                                                                          "recency": {
                                                                                                                                                                                                                                                                            "value": "One week ago"
                                                                                                                                                                                                                                                                          },
                                                                                                                                                                                                                                                                          "region": {
                                                                                                                                                                                                                                                                            "value": "Asia"
                                                                                                                                                                                                                                                                          },
                                                                                                                                                                                                                                                                          "region_exposure": {
                                                                                                                                                                                                                                                                            "value": "Europe"
                                                                                                                                                                                                                                                                          },
                                                                                                                                                                                                                                                                          "subclade_membership": {
                                                                                                                                                                                                                                                                            "value": "20I/501Y.V1"
                                                                                                                                                                                                                                                                          },
                                                                                                                                                                                                                                                                          "submitting_lab": {
                                                                                                                                                                                                                                                                            "value": "COVID-19 Network Investigations (CONI) Alliance"
                                                                                                                                                                                                                                                                          },
                                                                                                                                                                                                                                                                          "url": "https://www.gisaid.org"
                                                                                                                                                                                                                                                                        }
                                                                                                                                                                                                                                                                      }
                                                                                                                                                                                                                                                                    ]
                                                                                                                                                                                                                                                                  }
                                                                                                                                                                                                                                                                ],
                                                                                                                                                                                                                                                                "name": "NODE_0003143",
                                                                                                                                                                                                                                                                "node_attrs": {
                                                                                                                                                                                                                                                                  "clade_membership": {
                                                                                                                                                                                                                                                                    "value": "20I/501Y.V1"
                                                                                                                                                                                                                                                                  },
                                                                                                                                                                                                                                                                  "div": 29,
                                                                                                                                                                                                                                                                  "custom_location": {
                                                                                                                                                                                                                                                                    "confidence": {
                                                                                                                                                                                                                                                                      "Asia": 0.0034290517850316953,
                                                                                                                                                                                                                                                                      "Europe": 0.9932966712201488,
                                                                                                                                                                                                                                                                      "South America": 0.0019997860675954873
                                                                                                                                                                                                                                                                    },
                                                                                                                                                                                                                                                                    "entropy": 0.04807486227776216,
                                                                                                                                                                                                                                                                    "value": "Europe"
                                                                                                                                                                                                                                                                  },
                                                                                                                                                                                                                                                                  "num_date": {
                                                                                                                                                                                                                                                                    "confidence": [
                                                                                                                                                                                                                                                                      2021.0065453944308,
                                                                                                                                                                                                                                                                      2021.0671232876712
                                                                                                                                                                                                                                                                    ],
                                                                                                                                                                                                                                                                    "value": 2021.0671232876712
                                                                                                                                                                                                                                                                  },
                                                                                                                                                                                                                                                                  "subclade_membership": {
                                                                                                                                                                                                                                                                    "value": "20I/501Y.V1"
                                                                                                                                                                                                                                                                  }
                                                                                                                                                                                                                                                                }
                                                                                                                                                                                                                                                              },
                                                                                                                                                                                                                                                              {
                                                                                                                                                                                                                                                                "branch_attrs": {
                                                                                                                                                                                                                                                                  "mutations": {}
                                                                                                                                                                                                                                                                },
                                                                                                                                                                                                                                                                "children": [
                                                                                                                                                                                                                                                                  {
                                                                                                                                                                                                                                                                    "branch_attrs": {
                                                                                                                                                                                                                                                                      "mutations": {
                                                                                                                                                                                                                                                                        "nuc": [
                                                                                                                                                                                                                                                                          "A21258G"
                                                                                                                                                                                                                                                                        ]
                                                                                                                                                                                                                                                                      }
                                                                                                                                                                                                                                                                    },
                                                                                                                                                                                                                                                                    "name": "Romania/Valcea418423/2021",
                                                                                                                                                                                                                                                                    "node_attrs": {

                                                                                                                                                                                                                                                                      "author": {
                                                                                                                                                                                                                                                                        "author": "Luiza Ustea et al",
                                                                                                                                                                                                                                                                        "value": "Luiza Ustea et al"
                                                                                                                                                                                                                                                                      },
                                                                                                                                                                                                                                                                      "clade_membership": {
                                                                                                                                                                                                                                                                        "value": "20I/501Y.V1"
                                                                                                                                                                                                                                                                      },
                                                                                                                                                                                                                                                                      "country": {
                                                                                                                                                                                                                                                                        "value": "Europe"
                                                                                                                                                                                                                                                                      },
                                                                                                                                                                                                                                                                      "div": 29,
                                                                                                                                                                                                                                                                      "division": {
                                                                                                                                                                                                                                                                        "value": "Europe"
                                                                                                                                                                                                                                                                      },
                                                                                                                                                                                                                                                                      "division_exposure": {
                                                                                                                                                                                                                                                                        "value": "Europe"
                                                                                                                                                                                                                                                                      },
                                                                                                                                                                                                                                                                      "gisaid_epi_isl": {
                                                                                                                                                                                                                                                                        "value": "EPI_ISL_935017"
                                                                                                                                                                                                                                                                      },
                                                                                                                                                                                                                                                                      "host": {
                                                                                                                                                                                                                                                                        "value": "Human"
                                                                                                                                                                                                                                                                      },
                                                                                                                                                                                                                                                                      "custom_location": {
                                                                                                                                                                                                                                                                        "confidence": {
                                                                                                                                                                                                                                                                          "Europe": 1.0
                                                                                                                                                                                                                                                                        },
                                                                                                                                                                                                                                                                        "entropy": -1.000088900581841e-12,
                                                                                                                                                                                                                                                                        "value": "Europe"
                                                                                                                                                                                                                                                                      },
                                                                                                                                                                                                                                                                      "num_date": {
                                                                                                                                                                                                                                                                        "confidence": [
                                                                                                                                                                                                                                                                          2021.0835616438355,
                                                                                                                                                                                                                                                                          2021.0835616438355
                                                                                                                                                                                                                                                                        ],
                                                                                                                                                                                                                                                                        "value": 2021.0835616438355
                                                                                                                                                                                                                                                                      },
                                                                                                                                                                                                                                                                      "originating_lab": {
                                                                                                                                                                                                                                                                        "value": "Laboratory for Respiratory Viruses, Cantacuzino National Military-Medical Institute for Research and Development"
                                                                                                                                                                                                                                                                      },
                                                                                                                                                                                                                                                                      "pangolin_lineage": {
                                                                                                                                                                                                                                                                        "value": "B.1.1.7"
                                                                                                                                                                                                                                                                      },
                                                                                                                                                                                                                                                                      "recency": {
                                                                                                                                                                                                                                                                        "value": "One month ago"
                                                                                                                                                                                                                                                                      },
                                                                                                                                                                                                                                                                      "region": {
                                                                                                                                                                                                                                                                        "value": "Europe"
                                                                                                                                                                                                                                                                      },
                                                                                                                                                                                                                                                                      "region_exposure": {
                                                                                                                                                                                                                                                                        "value": "Europe"
                                                                                                                                                                                                                                                                      },

                                                                                                                                                                                                                                                                      "subclade_membership": {
                                                                                                                                                                                                                                                                        "value": "20I/501Y.V1"
                                                                                                                                                                                                                                                                      },
                                                                                                                                                                                                                                                                      "submitting_lab": {
                                                                                                                                                                                                                                                                        "value": "Cantacuzino Institute Virology"
                                                                                                                                                                                                                                                                      },
                                                                                                                                                                                                                                                                      "url": "https://www.gisaid.org"
                                                                                                                                                                                                                                                                    }
                                                                                                                                                                                                                                                                  },
                                                                                                                                                                                                                                                                  {
                                                                                                                                                                                                                                                                    "branch_attrs": {
                                                                                                                                                                                                                                                                      "mutations": {}
                                                                                                                                                                                                                                                                    },
                                                                                                                                                                                                                                                                    "children": [
                                                                                                                                                                                                                                                                      {
                                                                                                                                                                                                                                                                        "branch_attrs": {
                                                                                                                                                                                                                                                                          "mutations": {}
                                                                                                                                                                                                                                                                        },
                                                                                                                                                                                                                                                                        "name": "Finland/53HEL/2020",
                                                                                                                                                                                                                                                                        "node_attrs": {
                                                                                                                                                                                                                                                                          "author": {
                                                                                                                                                                                                                                                                            "author": "Teemu Smura et al",
                                                                                                                                                                                                                                                                            "value": "Teemu Smura et al B"
                                                                                                                                                                                                                                                                          },
                                                                                                                                                                                                                                                                          "clade_membership": {
                                                                                                                                                                                                                                                                            "value": "20I/501Y.V1"
                                                                                                                                                                                                                                                                          },
                                                                                                                                                                                                                                                                          "country": {
                                                                                                                                                                                                                                                                            "value": "Europe"
                                                                                                                                                                                                                                                                          },
                                                                                                                                                                                                                                                                          "div": 28,
                                                                                                                                                                                                                                                                          "division": {
                                                                                                                                                                                                                                                                            "value": "Europe"
                                                                                                                                                                                                                                                                          },
                                                                                                                                                                                                                                                                          "division_exposure": {
                                                                                                                                                                                                                                                                            "value": "Europe"
                                                                                                                                                                                                                                                                          },
                                                                                                                                                                                                                                                                          "gisaid_epi_isl": {
                                                                                                                                                                                                                                                                            "value": "EPI_ISL_738134"
                                                                                                                                                                                                                                                                          },
                                                                                                                                                                                                                                                                          "host": {
                                                                                                                                                                                                                                                                            "value": "Human"
                                                                                                                                                                                                                                                                          },
                                                                                                                                                                                                                                                                          "custom_location": {
                                                                                                                                                                                                                                                                            "confidence": {
                                                                                                                                                                                                                                                                              "Europe": 1.0
                                                                                                                                                                                                                                                                            },
                                                                                                                                                                                                                                                                            "entropy": -1.000088900581841e-12,
                                                                                                                                                                                                                                                                            "value": "Europe"
                                                                                                                                                                                                                                                                          },
                                                                                                                                                                                                                                                                          "num_date": {
                                                                                                                                                                                                                                                                            "confidence": [
                                                                                                                                                                                                                                                                              2020.9658469945355,
                                                                                                                                                                                                                                                                              2020.9658469945355
                                                                                                                                                                                                                                                                            ],
                                                                                                                                                                                                                                                                            "value": 2020.9658469945355
                                                                                                                                                                                                                                                                          },
                                                                                                                                                                                                                                                                          "originating_lab": {
                                                                                                                                                                                                                                                                            "value": "Department of Virology and Immunology, University of Helsinki and Helsinki University Hospital, Huslab Finland"
                                                                                                                                                                                                                                                                          },
                                                                                                                                                                                                                                                                          "pangolin_lineage": {
                                                                                                                                                                                                                                                                            "value": "B.1.1.7"
                                                                                                                                                                                                                                                                          },
                                                                                                                                                                                                                                                                          "recency": {
                                                                                                                                                                                                                                                                            "value": "Older"
                                                                                                                                                                                                                                                                          },
                                                                                                                                                                                                                                                                          "region": {
                                                                                                                                                                                                                                                                            "value": "Europe"
                                                                                                                                                                                                                                                                          },
                                                                                                                                                                                                                                                                          "region_exposure": {
                                                                                                                                                                                                                                                                            "value": "Europe"
                                                                                                                                                                                                                                                                          },
                                                                                                                                                                                                                                                                          "subclade_membership": {
                                                                                                                                                                                                                                                                            "value": "20I/501Y.V1"
                                                                                                                                                                                                                                                                          },
                                                                                                                                                                                                                                                                          "submitting_lab": {
                                                                                                                                                                                                                                                                            "value": "Department of Virology, Faculty of Medicine, University of Helsinki, Helsinki, Finland"
                                                                                                                                                                                                                                                                          },
                                                                                                                                                                                                                                                                          "url": "https://www.gisaid.org"
                                                                                                                                                                                                                                                                        }
                                                                                                                                                                                                                                                                      },
                                                                                                                                                                                                                                                                      {
                                                                                                                                                                                                                                                                        "branch_attrs": {
                                                                                                                                                                                                                                                                          "mutations": {}
                                                                                                                                                                                                                                                                        },
                                                                                                                                                                                                                                                                        "children": [
                                                                                                                                                                                                                                                                          {
                                                                                                                                                                                                                                                                            "branch_attrs": {
                                                                                                                                                                                                                                                                              "mutations": {}
                                                                                                                                                                                                                                                                            },
                                                                                                                                                                                                                                                                            "name": "Finland/94HEL/2020",
                                                                                                                                                                                                                                                                            "node_attrs": {
                                                                                                                                                                                                                                                                              "author": {
                                                                                                                                                                                                                                                                                "author": "Teemu Smura et al",
                                                                                                                                                                                                                                                                                "value": "Teemu Smura et al B"
                                                                                                                                                                                                                                                                              },
                                                                                                                                                                                                                                                                              "clade_membership": {
                                                                                                                                                                                                                                                                                "value": "20I/501Y.V1"
                                                                                                                                                                                                                                                                              },
                                                                                                                                                                                                                                                                              "country": {
                                                                                                                                                                                                                                                                                "value": "Europe"
                                                                                                                                                                                                                                                                              },
                                                                                                                                                                                                                                                                              "div": 28,
                                                                                                                                                                                                                                                                              "division": {
                                                                                                                                                                                                                                                                                "value": "Europe"
                                                                                                                                                                                                                                                                              },
                                                                                                                                                                                                                                                                              "division_exposure": {
                                                                                                                                                                                                                                                                                "value": "Europe"
                                                                                                                                                                                                                                                                              },
                                                                                                                                                                                                                                                                              "gisaid_epi_isl": {
                                                                                                                                                                                                                                                                                "value": "EPI_ISL_766026"
                                                                                                                                                                                                                                                                              },
                                                                                                                                                                                                                                                                              "host": {
                                                                                                                                                                                                                                                                                "value": "Human"
                                                                                                                                                                                                                                                                              },
                                                                                                                                                                                                                                                                              "custom_location": {
                                                                                                                                                                                                                                                                                "confidence": {
                                                                                                                                                                                                                                                                                  "Europe": 1.0
                                                                                                                                                                                                                                                                                },
                                                                                                                                                                                                                                                                                "entropy": -1.000088900581841e-12,
                                                                                                                                                                                                                                                                                "value": "Europe"
                                                                                                                                                                                                                                                                              },
                                                                                                                                                                                                                                                                              "num_date": {
                                                                                                                                                                                                                                                                                "confidence": [
                                                                                                                                                                                                                                                                                  2020.974043715847,
                                                                                                                                                                                                                                                                                  2020.974043715847
                                                                                                                                                                                                                                                                                ],
                                                                                                                                                                                                                                                                                "value": 2020.974043715847
                                                                                                                                                                                                                                                                              },
                                                                                                                                                                                                                                                                              "originating_lab": {
                                                                                                                                                                                                                                                                                "value": "Department of Virology and Immunology, University of Helsinki and Helsinki University Hospital, Huslab Finland"
                                                                                                                                                                                                                                                                              },
                                                                                                                                                                                                                                                                              "pangolin_lineage": {
                                                                                                                                                                                                                                                                                "value": "B.1.1.7"
                                                                                                                                                                                                                                                                              },
                                                                                                                                                                                                                                                                              "recency": {
                                                                                                                                                                                                                                                                                "value": "Older"
                                                                                                                                                                                                                                                                              },
                                                                                                                                                                                                                                                                              "region": {
                                                                                                                                                                                                                                                                                "value": "Europe"
                                                                                                                                                                                                                                                                              },
                                                                                                                                                                                                                                                                              "region_exposure": {
                                                                                                                                                                                                                                                                                "value": "Europe"
                                                                                                                                                                                                                                                                              },
                                                                                                                                                                                                                                                                              "subclade_membership": {
                                                                                                                                                                                                                                                                                "value": "20I/501Y.V1"
                                                                                                                                                                                                                                                                              },
                                                                                                                                                                                                                                                                              "submitting_lab": {
                                                                                                                                                                                                                                                                                "value": "Department of Virology, Faculty of Medicine, University of Helsinki, Helsinki, Finland"
                                                                                                                                                                                                                                                                              },
                                                                                                                                                                                                                                                                              "url": "https://www.gisaid.org"
                                                                                                                                                                                                                                                                            }
                                                                                                                                                                                                                                                                          },
                                                                                                                                                                                                                                                                          {
                                                                                                                                                                                                                                                                            "branch_attrs": {
                                                                                                                                                                                                                                                                              "mutations": {}
                                                                                                                                                                                                                                                                            },
                                                                                                                                                                                                                                                                            "children": [
                                                                                                                                                                                                                                                                              {
                                                                                                                                                                                                                                                                                "branch_attrs": {
                                                                                                                                                                                                                                                                                  "mutations": {}
                                                                                                                                                                                                                                                                                },
                                                                                                                                                                                                                                                                                "name": "Finland/95HEL/2020",
                                                                                                                                                                                                                                                                                "node_attrs": {
                                                                                                                                                                                                                                                                                  "author": {
                                                                                                                                                                                                                                                                                    "author": "Teemu Smura et al",
                                                                                                                                                                                                                                                                                    "value": "Teemu Smura et al B"
                                                                                                                                                                                                                                                                                  },
                                                                                                                                                                                                                                                                                  "clade_membership": {
                                                                                                                                                                                                                                                                                    "value": "20I/501Y.V1"
                                                                                                                                                                                                                                                                                  },
                                                                                                                                                                                                                                                                                  "country": {
                                                                                                                                                                                                                                                                                    "value": "Europe"
                                                                                                                                                                                                                                                                                  },
                                                                                                                                                                                                                                                                                  "div": 28,
                                                                                                                                                                                                                                                                                  "division": {
                                                                                                                                                                                                                                                                                    "value": "Europe"
                                                                                                                                                                                                                                                                                  },
                                                                                                                                                                                                                                                                                  "division_exposure": {
                                                                                                                                                                                                                                                                                    "value": "Europe"
                                                                                                                                                                                                                                                                                  },
                                                                                                                                                                                                                                                                                  "gisaid_epi_isl": {
                                                                                                                                                                                                                                                                                    "value": "EPI_ISL_766027"
                                                                                                                                                                                                                                                                                  },
                                                                                                                                                                                                                                                                                  "host": {
                                                                                                                                                                                                                                                                                    "value": "Human"
                                                                                                                                                                                                                                                                                  },
                                                                                                                                                                                                                                                                                  "custom_location": {
                                                                                                                                                                                                                                                                                    "confidence": {
                                                                                                                                                                                                                                                                                      "Europe": 0.9999999999999999
                                                                                                                                                                                                                                                                                    },
                                                                                                                                                                                                                                                                                    "entropy": -9.99866855976916e-13,
                                                                                                                                                                                                                                                                                    "value": "Europe"
                                                                                                                                                                                                                                                                                  },
                                                                                                                                                                                                                                                                                  "num_date": {
                                                                                                                                                                                                                                                                                    "confidence": [
                                                                                                                                                                                                                                                                                      2020.99043715847,
                                                                                                                                                                                                                                                                                      2020.99043715847
                                                                                                                                                                                                                                                                                    ],
                                                                                                                                                                                                                                                                                    "value": 2020.99043715847
                                                                                                                                                                                                                                                                                  },
                                                                                                                                                                                                                                                                                  "originating_lab": {
                                                                                                                                                                                                                                                                                    "value": "Department of Virology and Immunology, University of Helsinki and Helsinki University Hospital, Huslab Finland"
                                                                                                                                                                                                                                                                                  },
                                                                                                                                                                                                                                                                                  "pangolin_lineage": {
                                                                                                                                                                                                                                                                                    "value": "B.1.1.7"
                                                                                                                                                                                                                                                                                  },
                                                                                                                                                                                                                                                                                  "recency": {
                                                                                                                                                                                                                                                                                    "value": "Older"
                                                                                                                                                                                                                                                                                  },
                                                                                                                                                                                                                                                                                  "region": {
                                                                                                                                                                                                                                                                                    "value": "Europe"
                                                                                                                                                                                                                                                                                  },
                                                                                                                                                                                                                                                                                  "region_exposure": {
                                                                                                                                                                                                                                                                                    "value": "Europe"
                                                                                                                                                                                                                                                                                  },
                                                                                                                                                                                                                                                                                  "subclade_membership": {
                                                                                                                                                                                                                                                                                    "value": "20I/501Y.V1"
                                                                                                                                                                                                                                                                                  },
                                                                                                                                                                                                                                                                                  "submitting_lab": {
                                                                                                                                                                                                                                                                                    "value": "Department of Virology, Faculty of Medicine, University of Helsinki, Helsinki, Finland"
                                                                                                                                                                                                                                                                                  },
                                                                                                                                                                                                                                                                                  "url": "https://www.gisaid.org"
                                                                                                                                                                                                                                                                                }
                                                                                                                                                                                                                                                                              },
                                                                                                                                                                                                                                                                              {
                                                                                                                                                                                                                                                                                "branch_attrs": {
                                                                                                                                                                                                                                                                                  "mutations": {}
                                                                                                                                                                                                                                                                                },
                                                                                                                                                                                                                                                                                "children": [
                                                                                                                                                                                                                                                                                  {
                                                                                                                                                                                                                                                                                    "name": "Ecuador/INSPI-179112/2021_travel_history",
                                                                                                                                                                                                                                                                                    "node_attrs": {
                                                                                                                                                                                                                                                                                      "div": 28,
                                                                                                                                                                                                                                                                                      "num_date": {
                                                                                                                                                                                                                                                                                        "confidence": [
                                                                                                                                                                                                                                                                                          2021.0123287671233,
                                                                                                                                                                                                                                                                                          2021.0123287671233
                                                                                                                                                                                                                                                                                        ],
                                                                                                                                                                                                                                                                                        "value": 2021.0123287671233
                                                                                                                                                                                                                                                                                      },
                                                                                                                                                                                                                                                                                      "country": {
                                                                                                                                                                                                                                                                                        "value": "Europe"
                                                                                                                                                                                                                                                                                      }
                                                                                                                                                                                                                                                                                    },
                                                                                                                                                                                                                                                                                    "children": [
                                                                                                                                                                                                                                                                                      {
                                                                                                                                                                                                                                                                                        "branch_attrs": {
                                                                                                                                                                                                                                                                                          "mutations": {
                                                                                                                                                                                                                                                                                            "nuc": [
                                                                                                                                                                                                                                                                                              "-28271A"
                                                                                                                                                                                                                                                                                            ]
                                                                                                                                                                                                                                                                                          }
                                                                                                                                                                                                                                                                                        },
                                                                                                                                                                                                                                                                                        "name": "Ecuador/INSPI-179112/2021",
                                                                                                                                                                                                                                                                                        "node_attrs": {

                                                                                                                                                                                                                                                                                          "author": {
                                                                                                                                                                                                                                                                                            "author": "Leandro Pati\u00f1o et al",
                                                                                                                                                                                                                                                                                            "value": "Leandro Pati\u00f1o et al"
                                                                                                                                                                                                                                                                                          },
                                                                                                                                                                                                                                                                                          "clade_membership": {
                                                                                                                                                                                                                                                                                            "value": "20I/501Y.V1"
                                                                                                                                                                                                                                                                                          },
                                                                                                                                                                                                                                                                                          "country": {
                                                                                                                                                                                                                                                                                            "value": "Ecuador"
                                                                                                                                                                                                                                                                                          },
                                                                                                                                                                                                                                                                                          "country_exposure": {
                                                                                                                                                                                                                                                                                            "value": "Europe"
                                                                                                                                                                                                                                                                                          },
                                                                                                                                                                                                                                                                                          "div": 28,
                                                                                                                                                                                                                                                                                          "division": {
                                                                                                                                                                                                                                                                                            "value": "Los Rios"
                                                                                                                                                                                                                                                                                          },
                                                                                                                                                                                                                                                                                          "division_exposure": {
                                                                                                                                                                                                                                                                                            "value": "Europe"
                                                                                                                                                                                                                                                                                          },
                                                                                                                                                                                                                                                                                          "gisaid_epi_isl": {
                                                                                                                                                                                                                                                                                            "value": "EPI_ISL_806544"
                                                                                                                                                                                                                                                                                          },
                                                                                                                                                                                                                                                                                          "host": {
                                                                                                                                                                                                                                                                                            "value": "Human"
                                                                                                                                                                                                                                                                                          },
                                                                                                                                                                                                                                                                                          "custom_location": {
                                                                                                                                                                                                                                                                                            "confidence": {
                                                                                                                                                                                                                                                                                              "Europe": 1.0
                                                                                                                                                                                                                                                                                            },
                                                                                                                                                                                                                                                                                            "entropy": -1.000088900581841e-12,
                                                                                                                                                                                                                                                                                            "value": "Europe"
                                                                                                                                                                                                                                                                                          },
                                                                                                                                                                                                                                                                                          "num_date": {
                                                                                                                                                                                                                                                                                            "confidence": [
                                                                                                                                                                                                                                                                                              2021.0123287671233,
                                                                                                                                                                                                                                                                                              2021.0123287671233
                                                                                                                                                                                                                                                                                            ],
                                                                                                                                                                                                                                                                                            "value": 2021.0123287671233
                                                                                                                                                                                                                                                                                          },
                                                                                                                                                                                                                                                                                          "originating_lab": {
                                                                                                                                                                                                                                                                                            "value": "INSPI Instituto Nacional de Investigaci\u00f3n en Salud P\u00fablica"
                                                                                                                                                                                                                                                                                          },
                                                                                                                                                                                                                                                                                          "pangolin_lineage": {
                                                                                                                                                                                                                                                                                            "value": "B.1.1.7"
                                                                                                                                                                                                                                                                                          },
                                                                                                                                                                                                                                                                                          "recency": {
                                                                                                                                                                                                                                                                                            "value": "Older"
                                                                                                                                                                                                                                                                                          },
                                                                                                                                                                                                                                                                                          "region": {
                                                                                                                                                                                                                                                                                            "value": "South America"
                                                                                                                                                                                                                                                                                          },
                                                                                                                                                                                                                                                                                          "region_exposure": {
                                                                                                                                                                                                                                                                                            "value": "Europe"
                                                                                                                                                                                                                                                                                          },

                                                                                                                                                                                                                                                                                          "subclade_membership": {
                                                                                                                                                                                                                                                                                            "value": "20I/501Y.V1"
                                                                                                                                                                                                                                                                                          },
                                                                                                                                                                                                                                                                                          "submitting_lab": {
                                                                                                                                                                                                                                                                                            "value": "Av. Juli\u00e1n Coronel 905 entre Esmeraldas y Jos\u00e9 Mascote Av. Juan Tanca Marengo No. 100 y Av. de las Am\u00e9ricas"
                                                                                                                                                                                                                                                                                          },
                                                                                                                                                                                                                                                                                          "url": "https://www.gisaid.org"
                                                                                                                                                                                                                                                                                        }
                                                                                                                                                                                                                                                                                      }
                                                                                                                                                                                                                                                                                    ]
                                                                                                                                                                                                                                                                                  },
                                                                                                                                                                                                                                                                                  {
                                                                                                                                                                                                                                                                                    "branch_attrs": {
                                                                                                                                                                                                                                                                                      "mutations": {}
                                                                                                                                                                                                                                                                                    },
                                                                                                                                                                                                                                                                                    "children": [
                                                                                                                                                                                                                                                                                      {
                                                                                                                                                                                                                                                                                        "branch_attrs": {
                                                                                                                                                                                                                                                                                          "labels": {
                                                                                                                                                                                                                                                                                            "aa": "ORF3a: F8X, T9-, I10-, G11X, *276X"
                                                                                                                                                                                                                                                                                          },
                                                                                                                                                                                                                                                                                          "mutations": {
                                                                                                                                                                                                                                                                                            "ORF3a": [
                                                                                                                                                                                                                                                                                              "F8X",
                                                                                                                                                                                                                                                                                              "T9-",
                                                                                                                                                                                                                                                                                              "I10-",
                                                                                                                                                                                                                                                                                              "G11X",
                                                                                                                                                                                                                                                                                              "*276X"
                                                                                                                                                                                                                                                                                            ],
                                                                                                                                                                                                                                                                                            "nuc": [
                                                                                                                                                                                                                                                                                              "C25416-",
                                                                                                                                                                                                                                                                                              "A25417-",
                                                                                                                                                                                                                                                                                              "C25418-",
                                                                                                                                                                                                                                                                                              "A25419-",
                                                                                                                                                                                                                                                                                              "A25420-",
                                                                                                                                                                                                                                                                                              "T25421-",
                                                                                                                                                                                                                                                                                              "T25422-",
                                                                                                                                                                                                                                                                                              "G25423-",
                                                                                                                                                                                                                                                                                              "G25424-"
                                                                                                                                                                                                                                                                                            ]
                                                                                                                                                                                                                                                                                          }
                                                                                                                                                                                                                                                                                        },
                                                                                                                                                                                                                                                                                        "name": "Poland/Pomorskie_MWB_318/2021",
                                                                                                                                                                                                                                                                                        "node_attrs": {

                                                                                                                                                                                                                                                                                          "author": {
                                                                                                                                                                                                                                                                                            "author": "Lukasz Rabalski et al",
                                                                                                                                                                                                                                                                                            "value": "Lukasz Rabalski et al"
                                                                                                                                                                                                                                                                                          },
                                                                                                                                                                                                                                                                                          "clade_membership": {
                                                                                                                                                                                                                                                                                            "value": "20I/501Y.V1"
                                                                                                                                                                                                                                                                                          },
                                                                                                                                                                                                                                                                                          "country": {
                                                                                                                                                                                                                                                                                            "value": "Europe"
                                                                                                                                                                                                                                                                                          },
                                                                                                                                                                                                                                                                                          "div": 28,
                                                                                                                                                                                                                                                                                          "division": {
                                                                                                                                                                                                                                                                                            "value": "Europe"
                                                                                                                                                                                                                                                                                          },
                                                                                                                                                                                                                                                                                          "division_exposure": {
                                                                                                                                                                                                                                                                                            "value": "Europe"
                                                                                                                                                                                                                                                                                          },
                                                                                                                                                                                                                                                                                          "gisaid_epi_isl": {
                                                                                                                                                                                                                                                                                            "value": "EPI_ISL_1096156"
                                                                                                                                                                                                                                                                                          },
                                                                                                                                                                                                                                                                                          "host": {
                                                                                                                                                                                                                                                                                            "value": "Human"
                                                                                                                                                                                                                                                                                          },
                                                                                                                                                                                                                                                                                          "custom_location": {
                                                                                                                                                                                                                                                                                            "confidence": {
                                                                                                                                                                                                                                                                                              "Europe": 1.0
                                                                                                                                                                                                                                                                                            },
                                                                                                                                                                                                                                                                                            "entropy": -1.000088900581841e-12,
                                                                                                                                                                                                                                                                                            "value": "Europe"
                                                                                                                                                                                                                                                                                          },
                                                                                                                                                                                                                                                                                          "num_date": {
                                                                                                                                                                                                                                                                                            "confidence": [
                                                                                                                                                                                                                                                                                              2021.1465753424657,
                                                                                                                                                                                                                                                                                              2021.1465753424657
                                                                                                                                                                                                                                                                                            ],
                                                                                                                                                                                                                                                                                            "value": 2021.1465753424657
                                                                                                                                                                                                                                                                                          },
                                                                                                                                                                                                                                                                                          "originating_lab": {
                                                                                                                                                                                                                                                                                            "value": "Hematology Laboratory, Section of Molecular Diagnostics, University Clinical Centre, Medical University of Gdansk"
                                                                                                                                                                                                                                                                                          },
                                                                                                                                                                                                                                                                                          "pangolin_lineage": {
                                                                                                                                                                                                                                                                                            "value": "B.1.1.7"
                                                                                                                                                                                                                                                                                          },
                                                                                                                                                                                                                                                                                          "recency": {
                                                                                                                                                                                                                                                                                            "value": "3-7 days ago"
                                                                                                                                                                                                                                                                                          },
                                                                                                                                                                                                                                                                                          "region": {
                                                                                                                                                                                                                                                                                            "value": "Europe"
                                                                                                                                                                                                                                                                                          },
                                                                                                                                                                                                                                                                                          "region_exposure": {
                                                                                                                                                                                                                                                                                            "value": "Europe"
                                                                                                                                                                                                                                                                                          },

                                                                                                                                                                                                                                                                                          "subclade_membership": {
                                                                                                                                                                                                                                                                                            "value": "20I/501Y.V1"
                                                                                                                                                                                                                                                                                          },
                                                                                                                                                                                                                                                                                          "submitting_lab": {
                                                                                                                                                                                                                                                                                            "value": "Laboratory of Recombinant Vaccines"
                                                                                                                                                                                                                                                                                          },
                                                                                                                                                                                                                                                                                          "url": "https://www.gisaid.org"
                                                                                                                                                                                                                                                                                        }
                                                                                                                                                                                                                                                                                      },
                                                                                                                                                                                                                                                                                      {
                                                                                                                                                                                                                                                                                        "branch_attrs": {
                                                                                                                                                                                                                                                                                          "mutations": {}
                                                                                                                                                                                                                                                                                        },
                                                                                                                                                                                                                                                                                        "children": [
                                                                                                                                                                                                                                                                                          {
                                                                                                                                                                                                                                                                                            "branch_attrs": {
                                                                                                                                                                                                                                                                                              "mutations": {}
                                                                                                                                                                                                                                                                                            },
                                                                                                                                                                                                                                                                                            "name": "Guadeloupe/IPP02961/2021",
                                                                                                                                                                                                                                                                                            "node_attrs": {

                                                                                                                                                                                                                                                                                              "author": {
                                                                                                                                                                                                                                                                                                "author": "Marion Barbet et al",
                                                                                                                                                                                                                                                                                                "value": "Marion Barbet et al"
                                                                                                                                                                                                                                                                                              },
                                                                                                                                                                                                                                                                                              "clade_membership": {
                                                                                                                                                                                                                                                                                                "value": "20I/501Y.V1"
                                                                                                                                                                                                                                                                                              },
                                                                                                                                                                                                                                                                                              "country": {
                                                                                                                                                                                                                                                                                                "value": "North America"
                                                                                                                                                                                                                                                                                              },
                                                                                                                                                                                                                                                                                              "div": 28,
                                                                                                                                                                                                                                                                                              "division": {
                                                                                                                                                                                                                                                                                                "value": "North America"
                                                                                                                                                                                                                                                                                              },
                                                                                                                                                                                                                                                                                              "division_exposure": {
                                                                                                                                                                                                                                                                                                "value": "North America"
                                                                                                                                                                                                                                                                                              },
                                                                                                                                                                                                                                                                                              "gisaid_epi_isl": {
                                                                                                                                                                                                                                                                                                "value": "EPI_ISL_1013214"
                                                                                                                                                                                                                                                                                              },
                                                                                                                                                                                                                                                                                              "host": {
                                                                                                                                                                                                                                                                                                "value": "Human"
                                                                                                                                                                                                                                                                                              },
                                                                                                                                                                                                                                                                                              "custom_location": {
                                                                                                                                                                                                                                                                                                "confidence": {
                                                                                                                                                                                                                                                                                                  "North America": 1.0
                                                                                                                                                                                                                                                                                                },
                                                                                                                                                                                                                                                                                                "entropy": -1.000088900581841e-12,
                                                                                                                                                                                                                                                                                                "value": "North America"
                                                                                                                                                                                                                                                                                              },
                                                                                                                                                                                                                                                                                              "num_date": {
                                                                                                                                                                                                                                                                                                "confidence": [
                                                                                                                                                                                                                                                                                                  2021.0808219178082,
                                                                                                                                                                                                                                                                                                  2021.0808219178082
                                                                                                                                                                                                                                                                                                ],
                                                                                                                                                                                                                                                                                                "value": 2021.0808219178082
                                                                                                                                                                                                                                                                                              },
                                                                                                                                                                                                                                                                                              "originating_lab": {
                                                                                                                                                                                                                                                                                                "value": "Institut Pasteur de Guadeloupe"
                                                                                                                                                                                                                                                                                              },
                                                                                                                                                                                                                                                                                              "pangolin_lineage": {
                                                                                                                                                                                                                                                                                                "value": "B.1.1.7"
                                                                                                                                                                                                                                                                                              },
                                                                                                                                                                                                                                                                                              "recency": {
                                                                                                                                                                                                                                                                                                "value": "One month ago"
                                                                                                                                                                                                                                                                                              },
                                                                                                                                                                                                                                                                                              "region": {
                                                                                                                                                                                                                                                                                                "value": "North America"
                                                                                                                                                                                                                                                                                              },
                                                                                                                                                                                                                                                                                              "region_exposure": {
                                                                                                                                                                                                                                                                                                "value": "North America"
                                                                                                                                                                                                                                                                                              },

                                                                                                                                                                                                                                                                                              "subclade_membership": {
                                                                                                                                                                                                                                                                                                "value": "20I/501Y.V1"
                                                                                                                                                                                                                                                                                              },
                                                                                                                                                                                                                                                                                              "submitting_lab": {
                                                                                                                                                                                                                                                                                                "value": "National Reference Center for Viruses of Respiratory Infections, Institut Pasteur, Paris"
                                                                                                                                                                                                                                                                                              },
                                                                                                                                                                                                                                                                                              "url": "https://www.gisaid.org"
                                                                                                                                                                                                                                                                                            }
                                                                                                                                                                                                                                                                                          },
                                                                                                                                                                                                                                                                                          {
                                                                                                                                                                                                                                                                                            "branch_attrs": {
                                                                                                                                                                                                                                                                                              "mutations": {}
                                                                                                                                                                                                                                                                                            },
                                                                                                                                                                                                                                                                                            "name": "Guadeloupe/IPP02970/2021",
                                                                                                                                                                                                                                                                                            "node_attrs": {

                                                                                                                                                                                                                                                                                              "author": {
                                                                                                                                                                                                                                                                                                "author": "Marion Barbet et al",
                                                                                                                                                                                                                                                                                                "value": "Marion Barbet et al"
                                                                                                                                                                                                                                                                                              },
                                                                                                                                                                                                                                                                                              "clade_membership": {
                                                                                                                                                                                                                                                                                                "value": "20I/501Y.V1"
                                                                                                                                                                                                                                                                                              },
                                                                                                                                                                                                                                                                                              "country": {
                                                                                                                                                                                                                                                                                                "value": "North America"
                                                                                                                                                                                                                                                                                              },
                                                                                                                                                                                                                                                                                              "div": 28,
                                                                                                                                                                                                                                                                                              "division": {
                                                                                                                                                                                                                                                                                                "value": "North America"
                                                                                                                                                                                                                                                                                              },
                                                                                                                                                                                                                                                                                              "division_exposure": {
                                                                                                                                                                                                                                                                                                "value": "North America"
                                                                                                                                                                                                                                                                                              },
                                                                                                                                                                                                                                                                                              "gisaid_epi_isl": {
                                                                                                                                                                                                                                                                                                "value": "EPI_ISL_1013215"
                                                                                                                                                                                                                                                                                              },
                                                                                                                                                                                                                                                                                              "host": {
                                                                                                                                                                                                                                                                                                "value": "Human"
                                                                                                                                                                                                                                                                                              },
                                                                                                                                                                                                                                                                                              "custom_location": {
                                                                                                                                                                                                                                                                                                "confidence": {
                                                                                                                                                                                                                                                                                                  "North America": 1.0
                                                                                                                                                                                                                                                                                                },
                                                                                                                                                                                                                                                                                                "entropy": -1.000088900581841e-12,
                                                                                                                                                                                                                                                                                                "value": "North America"
                                                                                                                                                                                                                                                                                              },
                                                                                                                                                                                                                                                                                              "num_date": {
                                                                                                                                                                                                                                                                                                "confidence": [
                                                                                                                                                                                                                                                                                                  2021.0753424657535,
                                                                                                                                                                                                                                                                                                  2021.0753424657535
                                                                                                                                                                                                                                                                                                ],
                                                                                                                                                                                                                                                                                                "value": 2021.0753424657535
                                                                                                                                                                                                                                                                                              },
                                                                                                                                                                                                                                                                                              "originating_lab": {
                                                                                                                                                                                                                                                                                                "value": "Institut Pasteur de Guadeloupe"
                                                                                                                                                                                                                                                                                              },
                                                                                                                                                                                                                                                                                              "pangolin_lineage": {
                                                                                                                                                                                                                                                                                                "value": "B.1.1.7"
                                                                                                                                                                                                                                                                                              },
                                                                                                                                                                                                                                                                                              "recency": {
                                                                                                                                                                                                                                                                                                "value": "One month ago"
                                                                                                                                                                                                                                                                                              },
                                                                                                                                                                                                                                                                                              "region": {
                                                                                                                                                                                                                                                                                                "value": "North America"
                                                                                                                                                                                                                                                                                              },
                                                                                                                                                                                                                                                                                              "region_exposure": {
                                                                                                                                                                                                                                                                                                "value": "North America"
                                                                                                                                                                                                                                                                                              },

                                                                                                                                                                                                                                                                                              "subclade_membership": {
                                                                                                                                                                                                                                                                                                "value": "20I/501Y.V1"
                                                                                                                                                                                                                                                                                              },
                                                                                                                                                                                                                                                                                              "submitting_lab": {
                                                                                                                                                                                                                                                                                                "value": "National Reference Center for Viruses of Respiratory Infections, Institut Pasteur, Paris"
                                                                                                                                                                                                                                                                                              },
                                                                                                                                                                                                                                                                                              "url": "https://www.gisaid.org"
                                                                                                                                                                                                                                                                                            }
                                                                                                                                                                                                                                                                                          }
                                                                                                                                                                                                                                                                                        ],
                                                                                                                                                                                                                                                                                        "name": "NODE_0003522",
                                                                                                                                                                                                                                                                                        "node_attrs": {
                                                                                                                                                                                                                                                                                          "clade_membership": {
                                                                                                                                                                                                                                                                                            "value": "20I/501Y.V1"
                                                                                                                                                                                                                                                                                          },
                                                                                                                                                                                                                                                                                          "div": 28,
                                                                                                                                                                                                                                                                                          "custom_location": {
                                                                                                                                                                                                                                                                                            "confidence": {
                                                                                                                                                                                                                                                                                              "Europe": 0.03838437579457343,
                                                                                                                                                                                                                                                                                              "North America": 0.9580596472557559,
                                                                                                                                                                                                                                                                                              "South America": 0.0027311524406486874
                                                                                                                                                                                                                                                                                            },
                                                                                                                                                                                                                                                                                            "entropy": 0.1887831098831626,
                                                                                                                                                                                                                                                                                            "value": "North America"
                                                                                                                                                                                                                                                                                          },
                                                                                                                                                                                                                                                                                          "num_date": {
                                                                                                                                                                                                                                                                                            "confidence": [
                                                                                                                                                                                                                                                                                              2021.0367514585694,
                                                                                                                                                                                                                                                                                              2021.0753424657535
                                                                                                                                                                                                                                                                                            ],
                                                                                                                                                                                                                                                                                            "value": 2021.0740796878238
                                                                                                                                                                                                                                                                                          },
                                                                                                                                                                                                                                                                                          "subclade_membership": {
                                                                                                                                                                                                                                                                                            "value": "20I/501Y.V1"
                                                                                                                                                                                                                                                                                          }
                                                                                                                                                                                                                                                                                        }
                                                                                                                                                                                                                                                                                      }
                                                                                                                                                                                                                                                                                    ],
                                                                                                                                                                                                                                                                                    "name": "NODE_0003521",
                                                                                                                                                                                                                                                                                    "node_attrs": {
                                                                                                                                                                                                                                                                                      "clade_membership": {
                                                                                                                                                                                                                                                                                        "value": "20I/501Y.V1"
                                                                                                                                                                                                                                                                                      },
                                                                                                                                                                                                                                                                                      "div": 28,
                                                                                                                                                                                                                                                                                      "custom_location": {
                                                                                                                                                                                                                                                                                        "confidence": {
                                                                                                                                                                                                                                                                                          "Asia": 0.006159141285004422,
                                                                                                                                                                                                                                                                                          "Europe": 0.9012421841459712,
                                                                                                                                                                                                                                                                                          "North America": 0.07977684329975342,
                                                                                                                                                                                                                                                                                          "South America": 0.010585593026018851
                                                                                                                                                                                                                                                                                        },
                                                                                                                                                                                                                                                                                        "entropy": 0.3893002543535015,
                                                                                                                                                                                                                                                                                        "value": "Europe"
                                                                                                                                                                                                                                                                                      },
                                                                                                                                                                                                                                                                                      "num_date": {
                                                                                                                                                                                                                                                                                        "confidence": [
                                                                                                                                                                                                                                                                                          2020.9979320496163,
                                                                                                                                                                                                                                                                                          2021.0719585272557
                                                                                                                                                                                                                                                                                        ],
                                                                                                                                                                                                                                                                                        "value": 2021.0486257610082
                                                                                                                                                                                                                                                                                      },
                                                                                                                                                                                                                                                                                      "subclade_membership": {
                                                                                                                                                                                                                                                                                        "value": "20I/501Y.V1"
                                                                                                                                                                                                                                                                                      }
                                                                                                                                                                                                                                                                                    }
                                                                                                                                                                                                                                                                                  }
                                                                                                                                                                                                                                                                                ],
                                                                                                                                                                                                                                                                                "name": "NODE_0003520",
                                                                                                                                                                                                                                                                                "node_attrs": {
                                                                                                                                                                                                                                                                                  "clade_membership": {
                                                                                                                                                                                                                                                                                    "value": "20I/501Y.V1"
                                                                                                                                                                                                                                                                                  },
                                                                                                                                                                                                                                                                                  "div": 28,
                                                                                                                                                                                                                                                                                  "custom_location": {
                                                                                                                                                                                                                                                                                    "confidence": {
                                                                                                                                                                                                                                                                                      "Asia": 0.0045451476716041,
                                                                                                                                                                                                                                                                                      "Europe": 0.9831030156768833,
                                                                                                                                                                                                                                                                                      "North America": 0.0069741757866822055,
                                                                                                                                                                                                                                                                                      "South America": 0.0040880766526740575
                                                                                                                                                                                                                                                                                    },
                                                                                                                                                                                                                                                                                    "entropy": 0.10732069116964618,
                                                                                                                                                                                                                                                                                    "value": "Europe"
                                                                                                                                                                                                                                                                                  },
                                                                                                                                                                                                                                                                                  "num_date": {
                                                                                                                                                                                                                                                                                    "confidence": [
                                                                                                                                                                                                                                                                                      2020.982262286185,
                                                                                                                                                                                                                                                                                      2021.0123287671233
                                                                                                                                                                                                                                                                                    ],
                                                                                                                                                                                                                                                                                    "value": 2021.0089576521311
                                                                                                                                                                                                                                                                                  },
                                                                                                                                                                                                                                                                                  "subclade_membership": {
                                                                                                                                                                                                                                                                                    "value": "20I/501Y.V1"
                                                                                                                                                                                                                                                                                  }
                                                                                                                                                                                                                                                                                }
                                                                                                                                                                                                                                                                              }
                                                                                                                                                                                                                                                                            ],
                                                                                                                                                                                                                                                                            "name": "NODE_0003517",
                                                                                                                                                                                                                                                                            "node_attrs": {
                                                                                                                                                                                                                                                                              "clade_membership": {
                                                                                                                                                                                                                                                                                "value": "20I/501Y.V1"
                                                                                                                                                                                                                                                                              },
                                                                                                                                                                                                                                                                              "div": 28,
                                                                                                                                                                                                                                                                              "custom_location": {
                                                                                                                                                                                                                                                                                "confidence": {
                                                                                                                                                                                                                                                                                  "Africa": 0.0010071798422211036,
                                                                                                                                                                                                                                                                                  "Asia": 0.00401269997863442,
                                                                                                                                                                                                                                                                                  "Europe": 0.9914098741194517,
                                                                                                                                                                                                                                                                                  "South America": 0.0025765757742685865
                                                                                                                                                                                                                                                                                },
                                                                                                                                                                                                                                                                                "entropy": 0.060164525411001424,
                                                                                                                                                                                                                                                                                "value": "Europe"
                                                                                                                                                                                                                                                                              },
                                                                                                                                                                                                                                                                              "num_date": {
                                                                                                                                                                                                                                                                                "confidence": [
                                                                                                                                                                                                                                                                                  2020.9588828537087,
                                                                                                                                                                                                                                                                                  2020.99043715847
                                                                                                                                                                                                                                                                                ],
                                                                                                                                                                                                                                                                                "value": 2020.974141798568
                                                                                                                                                                                                                                                                              },
                                                                                                                                                                                                                                                                              "subclade_membership": {
                                                                                                                                                                                                                                                                                "value": "20I/501Y.V1"
                                                                                                                                                                                                                                                                              }
                                                                                                                                                                                                                                                                            }
                                                                                                                                                                                                                                                                          }
                                                                                                                                                                                                                                                                        ],
                                                                                                                                                                                                                                                                        "name": "NODE_0003516",
                                                                                                                                                                                                                                                                        "node_attrs": {
                                                                                                                                                                                                                                                                          "clade_membership": {
                                                                                                                                                                                                                                                                            "value": "20I/501Y.V1"
                                                                                                                                                                                                                                                                          },
                                                                                                                                                                                                                                                                          "div": 28,
                                                                                                                                                                                                                                                                          "custom_location": {
                                                                                                                                                                                                                                                                            "confidence": {
                                                                                                                                                                                                                                                                              "Asia": 0.003900537938690183,
                                                                                                                                                                                                                                                                              "Europe": 0.9923185401834418,
                                                                                                                                                                                                                                                                              "South America": 0.002319511345610473
                                                                                                                                                                                                                                                                            },
                                                                                                                                                                                                                                                                            "entropy": 0.054063055847881,
                                                                                                                                                                                                                                                                            "value": "Europe"
                                                                                                                                                                                                                                                                          },
                                                                                                                                                                                                                                                                          "num_date": {
                                                                                                                                                                                                                                                                            "confidence": [
                                                                                                                                                                                                                                                                              2020.9626085826114,
                                                                                                                                                                                                                                                                              2020.974043715847
                                                                                                                                                                                                                                                                            ],
                                                                                                                                                                                                                                                                            "value": 2020.9705094560145
                                                                                                                                                                                                                                                                          },
                                                                                                                                                                                                                                                                          "subclade_membership": {
                                                                                                                                                                                                                                                                            "value": "20I/501Y.V1"
                                                                                                                                                                                                                                                                          }
                                                                                                                                                                                                                                                                        }
                                                                                                                                                                                                                                                                      }
                                                                                                                                                                                                                                                                    ],
                                                                                                                                                                                                                                                                    "name": "NODE_0003515",
                                                                                                                                                                                                                                                                    "node_attrs": {
                                                                                                                                                                                                                                                                      "clade_membership": {
                                                                                                                                                                                                                                                                        "value": "20I/501Y.V1"
                                                                                                                                                                                                                                                                      },
                                                                                                                                                                                                                                                                      "div": 28,
                                                                                                                                                                                                                                                                      "custom_location": {
                                                                                                                                                                                                                                                                        "confidence": {
                                                                                                                                                                                                                                                                          "Asia": 0.003908637409298415,
                                                                                                                                                                                                                                                                          "Europe": 0.9923870161084676,
                                                                                                                                                                                                                                                                          "South America": 0.0022879444018352826
                                                                                                                                                                                                                                                                        },
                                                                                                                                                                                                                                                                        "entropy": 0.05356723542198451,
                                                                                                                                                                                                                                                                        "value": "Europe"
                                                                                                                                                                                                                                                                      },
                                                                                                                                                                                                                                                                      "num_date": {
                                                                                                                                                                                                                                                                        "confidence": [
                                                                                                                                                                                                                                                                          2020.9584399740188,
                                                                                                                                                                                                                                                                          2020.9658469945355
                                                                                                                                                                                                                                                                        ],
                                                                                                                                                                                                                                                                        "value": 2020.9658469945355
                                                                                                                                                                                                                                                                      },
                                                                                                                                                                                                                                                                      "subclade_membership": {
                                                                                                                                                                                                                                                                        "value": "20I/501Y.V1"
                                                                                                                                                                                                                                                                      }
                                                                                                                                                                                                                                                                    }
                                                                                                                                                                                                                                                                  }
                                                                                                                                                                                                                                                                ],
                                                                                                                                                                                                                                                                "name": "NODE_0003514",
                                                                                                                                                                                                                                                                "node_attrs": {
                                                                                                                                                                                                                                                                  "clade_membership": {
                                                                                                                                                                                                                                                                    "value": "20I/501Y.V1"
                                                                                                                                                                                                                                                                  },
                                                                                                                                                                                                                                                                  "div": 28,
                                                                                                                                                                                                                                                                  "custom_location": {
                                                                                                                                                                                                                                                                    "confidence": {
                                                                                                                                                                                                                                                                      "Asia": 0.004092930737881092,
                                                                                                                                                                                                                                                                      "Europe": 0.9921403459345802,
                                                                                                                                                                                                                                                                      "South America": 0.002335043505620904
                                                                                                                                                                                                                                                                    },
                                                                                                                                                                                                                                                                    "entropy": 0.054976434832010444,
                                                                                                                                                                                                                                                                    "value": "Europe"
                                                                                                                                                                                                                                                                  },
                                                                                                                                                                                                                                                                  "num_date": {
                                                                                                                                                                                                                                                                    "confidence": [
                                                                                                                                                                                                                                                                      2020.9538302572055,
                                                                                                                                                                                                                                                                      2020.964111111542
                                                                                                                                                                                                                                                                    ],
                                                                                                                                                                                                                                                                    "value": 2020.9620103960508
                                                                                                                                                                                                                                                                  },
                                                                                                                                                                                                                                                                  "subclade_membership": {
                                                                                                                                                                                                                                                                    "value": "20I/501Y.V1"
                                                                                                                                                                                                                                                                  }
                                                                                                                                                                                                                                                                }
                                                                                                                                                                                                                                                              }
                                                                                                                                                                                                                                                            ],
                                                                                                                                                                                                                                                            "name": "NODE_0003512",
                                                                                                                                                                                                                                                            "node_attrs": {
                                                                                                                                                                                                                                                              "clade_membership": {
                                                                                                                                                                                                                                                                "value": "20I/501Y.V1"
                                                                                                                                                                                                                                                              },
                                                                                                                                                                                                                                                              "div": 28,
                                                                                                                                                                                                                                                              "custom_location": {
                                                                                                                                                                                                                                                                "confidence": {
                                                                                                                                                                                                                                                                  "Africa": 0.0011019331142445377,
                                                                                                                                                                                                                                                                  "Asia": 0.0052453822328216585,
                                                                                                                                                                                                                                                                  "Europe": 0.990486594340995,
                                                                                                                                                                                                                                                                  "South America": 0.002680213273156916
                                                                                                                                                                                                                                                                },
                                                                                                                                                                                                                                                                "entropy": 0.06433810820658767,
                                                                                                                                                                                                                                                                "value": "Europe"
                                                                                                                                                                                                                                                              },
                                                                                                                                                                                                                                                              "num_date": {
                                                                                                                                                                                                                                                                "confidence": [
                                                                                                                                                                                                                                                                  2020.9483111136992,
                                                                                                                                                                                                                                                                  2020.961723430459
                                                                                                                                                                                                                                                                ],
                                                                                                                                                                                                                                                                "value": 2020.9594940500194
                                                                                                                                                                                                                                                              },
                                                                                                                                                                                                                                                              "subclade_membership": {
                                                                                                                                                                                                                                                                "value": "20I/501Y.V1"
                                                                                                                                                                                                                                                              }
                                                                                                                                                                                                                                                            }
                                                                                                                                                                                                                                                          }
                                                                                                                                                                                                                                                        ],
                                                                                                                                                                                                                                                        "name": "NODE_0003511",
                                                                                                                                                                                                                                                        "node_attrs": {
                                                                                                                                                                                                                                                          "clade_membership": {
                                                                                                                                                                                                                                                            "value": "20I/501Y.V1"
                                                                                                                                                                                                                                                          },
                                                                                                                                                                                                                                                          "div": 28,
                                                                                                                                                                                                                                                          "custom_location": {
                                                                                                                                                                                                                                                            "confidence": {
                                                                                                                                                                                                                                                              "Africa": 0.0010766688735980188,
                                                                                                                                                                                                                                                              "Asia": 0.007979251114798342,
                                                                                                                                                                                                                                                              "Europe": 0.9877878922447837,
                                                                                                                                                                                                                                                              "South America": 0.002680754184699692
                                                                                                                                                                                                                                                            },
                                                                                                                                                                                                                                                            "entropy": 0.07781536343594625,
                                                                                                                                                                                                                                                            "value": "Europe"
                                                                                                                                                                                                                                                          },
                                                                                                                                                                                                                                                          "num_date": {
                                                                                                                                                                                                                                                            "confidence": [
                                                                                                                                                                                                                                                              2020.9430097444424,
                                                                                                                                                                                                                                                              2020.9611886401103
                                                                                                                                                                                                                                                            ],
                                                                                                                                                                                                                                                            "value": 2020.954268538843
                                                                                                                                                                                                                                                          },
                                                                                                                                                                                                                                                          "subclade_membership": {
                                                                                                                                                                                                                                                            "value": "20I/501Y.V1"
                                                                                                                                                                                                                                                          }
                                                                                                                                                                                                                                                        }
                                                                                                                                                                                                                                                      }
                                                                                                                                                                                                                                                    ],
                                                                                                                                                                                                                                                    "name": "NODE_0003508",
                                                                                                                                                                                                                                                    "node_attrs": {
                                                                                                                                                                                                                                                      "clade_membership": {
                                                                                                                                                                                                                                                        "value": "20I/501Y.V1"
                                                                                                                                                                                                                                                      },
                                                                                                                                                                                                                                                      "div": 28,
                                                                                                                                                                                                                                                      "custom_location": {
                                                                                                                                                                                                                                                        "confidence": {
                                                                                                                                                                                                                                                          "Africa": 0.0014381464038542967,
                                                                                                                                                                                                                                                          "Asia": 0.028216015966535325,
                                                                                                                                                                                                                                                          "Europe": 0.9655854647975651,
                                                                                                                                                                                                                                                          "South America": 0.004017871749875814
                                                                                                                                                                                                                                                        },
                                                                                                                                                                                                                                                        "entropy": 0.17200862190791122,
                                                                                                                                                                                                                                                        "value": "Europe"
                                                                                                                                                                                                                                                      },
                                                                                                                                                                                                                                                      "num_date": {
                                                                                                                                                                                                                                                        "confidence": [
                                                                                                                                                                                                                                                          2020.9367511019263,
                                                                                                                                                                                                                                                          2020.9602680231071
                                                                                                                                                                                                                                                        ],
                                                                                                                                                                                                                                                        "value": 2020.9517982668117
                                                                                                                                                                                                                                                      },
                                                                                                                                                                                                                                                      "subclade_membership": {
                                                                                                                                                                                                                                                        "value": "20I/501Y.V1"
                                                                                                                                                                                                                                                      }
                                                                                                                                                                                                                                                    }
                                                                                                                                                                                                                                                  }
                                                                                                                                                                                                                                                ],
                                                                                                                                                                                                                                                "name": "NODE_0003507",
                                                                                                                                                                                                                                                "node_attrs": {
                                                                                                                                                                                                                                                  "clade_membership": {
                                                                                                                                                                                                                                                    "value": "20I/501Y.V1"
                                                                                                                                                                                                                                                  },
                                                                                                                                                                                                                                                  "div": 28,
                                                                                                                                                                                                                                                  "custom_location": {
                                                                                                                                                                                                                                                    "confidence": {
                                                                                                                                                                                                                                                      "Africa": 0.0013421971874740416,
                                                                                                                                                                                                                                                      "Asia": 0.027933264878901052,
                                                                                                                                                                                                                                                      "Europe": 0.966280898392245,
                                                                                                                                                                                                                                                      "South America": 0.00373459273998132
                                                                                                                                                                                                                                                    },
                                                                                                                                                                                                                                                    "entropy": 0.1685568742148843,
                                                                                                                                                                                                                                                    "value": "Europe"
                                                                                                                                                                                                                                                  },
                                                                                                                                                                                                                                                  "num_date": {
                                                                                                                                                                                                                                                    "confidence": [
                                                                                                                                                                                                                                                      2020.931849490064,
                                                                                                                                                                                                                                                      2020.956423610994
                                                                                                                                                                                                                                                    ],
                                                                                                                                                                                                                                                    "value": 2020.9461208889645
                                                                                                                                                                                                                                                  },
                                                                                                                                                                                                                                                  "subclade_membership": {
                                                                                                                                                                                                                                                    "value": "20I/501Y.V1"
                                                                                                                                                                                                                                                  }
                                                                                                                                                                                                                                                }
                                                                                                                                                                                                                                              }
                                                                                                                                                                                                                                            ],
                                                                                                                                                                                                                                            "name": "NODE_0003505",
                                                                                                                                                                                                                                            "node_attrs": {
                                                                                                                                                                                                                                              "clade_membership": {
                                                                                                                                                                                                                                                "value": "20I/501Y.V1"
                                                                                                                                                                                                                                              },
                                                                                                                                                                                                                                              "div": 28,
                                                                                                                                                                                                                                              "custom_location": {
                                                                                                                                                                                                                                                "confidence": {
                                                                                                                                                                                                                                                  "Asia": 0.09742405397057931,
                                                                                                                                                                                                                                                  "Europe": 0.8884965230169258,
                                                                                                                                                                                                                                                  "Oceania": 0.0037430514521697056,
                                                                                                                                                                                                                                                  "South America": 0.007312425921313081
                                                                                                                                                                                                                                                },
                                                                                                                                                                                                                                                "entropy": 0.40825764445639035,
                                                                                                                                                                                                                                                "value": "Europe"
                                                                                                                                                                                                                                              },
                                                                                                                                                                                                                                              "num_date": {
                                                                                                                                                                                                                                                "confidence": [
                                                                                                                                                                                                                                                  2020.9250738309472,
                                                                                                                                                                                                                                                  2020.953613201128
                                                                                                                                                                                                                                                ],
                                                                                                                                                                                                                                                "value": 2020.943664805331
                                                                                                                                                                                                                                              },
                                                                                                                                                                                                                                              "subclade_membership": {
                                                                                                                                                                                                                                                "value": "20I/501Y.V1"
                                                                                                                                                                                                                                              }
                                                                                                                                                                                                                                            }
                                                                                                                                                                                                                                          }
                                                                                                                                                                                                                                        ],
                                                                                                                                                                                                                                        "name": "NODE_0003504",
                                                                                                                                                                                                                                        "node_attrs": {
                                                                                                                                                                                                                                          "clade_membership": {
                                                                                                                                                                                                                                            "value": "20I/501Y.V1"
                                                                                                                                                                                                                                          },
                                                                                                                                                                                                                                          "div": 28,
                                                                                                                                                                                                                                          "custom_location": {
                                                                                                                                                                                                                                            "confidence": {
                                                                                                                                                                                                                                              "Africa": 0.001318205843108496,
                                                                                                                                                                                                                                              "Asia": 0.02313421528258556,
                                                                                                                                                                                                                                              "Europe": 0.9712166484240642,
                                                                                                                                                                                                                                              "South America": 0.0036560013435115134
                                                                                                                                                                                                                                            },
                                                                                                                                                                                                                                            "entropy": 0.15021828115815886,
                                                                                                                                                                                                                                            "value": "Europe"
                                                                                                                                                                                                                                          },
                                                                                                                                                                                                                                          "num_date": {
                                                                                                                                                                                                                                            "confidence": [
                                                                                                                                                                                                                                              2020.9179971228525,
                                                                                                                                                                                                                                              2020.9531156119524
                                                                                                                                                                                                                                            ],
                                                                                                                                                                                                                                            "value": 2020.9373345289018
                                                                                                                                                                                                                                          },
                                                                                                                                                                                                                                          "subclade_membership": {
                                                                                                                                                                                                                                            "value": "20I/501Y.V1"
                                                                                                                                                                                                                                          }
                                                                                                                                                                                                                                        }
                                                                                                                                                                                                                                      }
                                                                                                                                                                                                                                    ],
                                                                                                                                                                                                                                    "name": "NODE_0003502",
                                                                                                                                                                                                                                    "node_attrs": {
                                                                                                                                                                                                                                      "clade_membership": {
                                                                                                                                                                                                                                        "value": "20I/501Y.V1"
                                                                                                                                                                                                                                      },
                                                                                                                                                                                                                                      "div": 28,
                                                                                                                                                                                                                                      "custom_location": {
                                                                                                                                                                                                                                        "confidence": {
                                                                                                                                                                                                                                          "Africa": 0.0012998161154201852,
                                                                                                                                                                                                                                          "Asia": 0.01630120303385186,
                                                                                                                                                                                                                                          "Europe": 0.9781485215995817,
                                                                                                                                                                                                                                          "South America": 0.003707996267612363
                                                                                                                                                                                                                                        },
                                                                                                                                                                                                                                        "entropy": 0.12249471743382309,
                                                                                                                                                                                                                                        "value": "Europe"
                                                                                                                                                                                                                                      },
                                                                                                                                                                                                                                      "num_date": {
                                                                                                                                                                                                                                        "confidence": [
                                                                                                                                                                                                                                          2020.9103525037988,
                                                                                                                                                                                                                                          2020.9453062633509
                                                                                                                                                                                                                                        ],
                                                                                                                                                                                                                                        "value": 2020.9330775627827
                                                                                                                                                                                                                                      },
                                                                                                                                                                                                                                      "subclade_membership": {
                                                                                                                                                                                                                                        "value": "20I/501Y.V1"
                                                                                                                                                                                                                                      }
                                                                                                                                                                                                                                    }
                                                                                                                                                                                                                                  }
                                                                                                                                                                                                                                ],
                                                                                                                                                                                                                                "name": "NODE_0003494",
                                                                                                                                                                                                                                "node_attrs": {
                                                                                                                                                                                                                                  "clade_membership": {
                                                                                                                                                                                                                                    "value": "20I/501Y.V1"
                                                                                                                                                                                                                                  },
                                                                                                                                                                                                                                  "div": 28,
                                                                                                                                                                                                                                  "custom_location": {
                                                                                                                                                                                                                                    "confidence": {
                                                                                                                                                                                                                                      "Africa": 0.0016830378393350304,
                                                                                                                                                                                                                                      "Asia": 0.03879499911347182,
                                                                                                                                                                                                                                      "Europe": 0.9522836212351381,
                                                                                                                                                                                                                                      "South America": 0.006494571171640985
                                                                                                                                                                                                                                    },
                                                                                                                                                                                                                                    "entropy": 0.22202991662990082,
                                                                                                                                                                                                                                    "value": "Europe"
                                                                                                                                                                                                                                  },
                                                                                                                                                                                                                                  "num_date": {
                                                                                                                                                                                                                                    "confidence": [
                                                                                                                                                                                                                                      2020.748393777576,
                                                                                                                                                                                                                                      2020.9359172157626
                                                                                                                                                                                                                                    ],
                                                                                                                                                                                                                                    "value": 2020.9278840590332
                                                                                                                                                                                                                                  },
                                                                                                                                                                                                                                  "subclade_membership": {
                                                                                                                                                                                                                                    "value": "20I/501Y.V1"
                                                                                                                                                                                                                                  }
                                                                                                                                                                                                                                }
                                                                                                                                                                                                                              }
                                                                                                                                                                                                                            ],
                                                                                                                                                                                                                            "name": "NODE_0003493",
                                                                                                                                                                                                                            "node_attrs": {
                                                                                                                                                                                                                              "clade_membership": {
                                                                                                                                                                                                                                "value": "20I/501Y.V1"
                                                                                                                                                                                                                              },
                                                                                                                                                                                                                              "div": 28,
                                                                                                                                                                                                                              "custom_location": {
                                                                                                                                                                                                                                "confidence": {
                                                                                                                                                                                                                                  "Africa": 0.0011325572789288075,
                                                                                                                                                                                                                                  "Asia": 0.009865740354950723,
                                                                                                                                                                                                                                  "Europe": 0.985417349590342,
                                                                                                                                                                                                                                  "South America": 0.003096889039755753
                                                                                                                                                                                                                                },
                                                                                                                                                                                                                                "entropy": 0.0896015026673487,
                                                                                                                                                                                                                                "value": "Europe"
                                                                                                                                                                                                                              },
                                                                                                                                                                                                                              "num_date": {
                                                                                                                                                                                                                                "confidence": [
                                                                                                                                                                                                                                  2020.7502747822857,
                                                                                                                                                                                                                                  2020.9332960190507
                                                                                                                                                                                                                                ],
                                                                                                                                                                                                                                "value": 2020.918958596266
                                                                                                                                                                                                                              },
                                                                                                                                                                                                                              "subclade_membership": {
                                                                                                                                                                                                                                "value": "20I/501Y.V1"
                                                                                                                                                                                                                              }
                                                                                                                                                                                                                            }
                                                                                                                                                                                                                          }
                                                                                                                                                                                                                        ],
                                                                                                                                                                                                                        "name": "NODE_0003489",
                                                                                                                                                                                                                        "node_attrs": {
                                                                                                                                                                                                                          "clade_membership": {
                                                                                                                                                                                                                            "value": "20I/501Y.V1"
                                                                                                                                                                                                                          },
                                                                                                                                                                                                                          "div": 28,
                                                                                                                                                                                                                          "custom_location": {
                                                                                                                                                                                                                            "confidence": {
                                                                                                                                                                                                                              "Africa": 0.0011493183026816368,
                                                                                                                                                                                                                              "Asia": 0.006023584190793002,
                                                                                                                                                                                                                              "Europe": 0.9894525019288616,
                                                                                                                                                                                                                              "South America": 0.0028769323478319035
                                                                                                                                                                                                                            },
                                                                                                                                                                                                                            "entropy": 0.06993352006417283,
                                                                                                                                                                                                                            "value": "Europe"
                                                                                                                                                                                                                          },
                                                                                                                                                                                                                          "num_date": {
                                                                                                                                                                                                                            "confidence": [
                                                                                                                                                                                                                              2020.751568507333,
                                                                                                                                                                                                                              2020.931773888887
                                                                                                                                                                                                                            ],
                                                                                                                                                                                                                            "value": 2020.9104318595569
                                                                                                                                                                                                                          },
                                                                                                                                                                                                                          "subclade_membership": {
                                                                                                                                                                                                                            "value": "20I/501Y.V1"
                                                                                                                                                                                                                          }
                                                                                                                                                                                                                        }
                                                                                                                                                                                                                      }
                                                                                                                                                                                                                    ],
                                                                                                                                                                                                                    "name": "NODE_0003487",
                                                                                                                                                                                                                    "node_attrs": {
                                                                                                                                                                                                                      "clade_membership": {
                                                                                                                                                                                                                        "value": "20I/501Y.V1"
                                                                                                                                                                                                                      },
                                                                                                                                                                                                                      "div": 28,
                                                                                                                                                                                                                      "custom_location": {
                                                                                                                                                                                                                        "confidence": {
                                                                                                                                                                                                                          "Africa": 0.0011418086529939476,
                                                                                                                                                                                                                          "Asia": 0.005615552305138121,
                                                                                                                                                                                                                          "Europe": 0.9899788504646312,
                                                                                                                                                                                                                          "South America": 0.0027722037720015265
                                                                                                                                                                                                                        },
                                                                                                                                                                                                                        "entropy": 0.06712366287041781,
                                                                                                                                                                                                                        "value": "Europe"
                                                                                                                                                                                                                      },
                                                                                                                                                                                                                      "num_date": {
                                                                                                                                                                                                                        "confidence": [
                                                                                                                                                                                                                          2020.7528951919621,
                                                                                                                                                                                                                          2020.9234281745871
                                                                                                                                                                                                                        ],
                                                                                                                                                                                                                        "value": 2020.9021432239
                                                                                                                                                                                                                      },
                                                                                                                                                                                                                      "subclade_membership": {
                                                                                                                                                                                                                        "value": "20I/501Y.V1"
                                                                                                                                                                                                                      }
                                                                                                                                                                                                                    }
                                                                                                                                                                                                                  }
                                                                                                                                                                                                                ],
                                                                                                                                                                                                                "name": "NODE_0003486",
                                                                                                                                                                                                                "node_attrs": {
                                                                                                                                                                                                                  "clade_membership": {
                                                                                                                                                                                                                    "value": "20I/501Y.V1"
                                                                                                                                                                                                                  },
                                                                                                                                                                                                                  "div": 28,
                                                                                                                                                                                                                  "custom_location": {
                                                                                                                                                                                                                    "confidence": {
                                                                                                                                                                                                                      "Africa": 0.0012122027808448154,
                                                                                                                                                                                                                      "Asia": 0.007909358365707681,
                                                                                                                                                                                                                      "Europe": 0.987734438804457,
                                                                                                                                                                                                                      "South America": 0.0026769428813875895
                                                                                                                                                                                                                    },
                                                                                                                                                                                                                    "entropy": 0.07829185990072189,
                                                                                                                                                                                                                    "value": "Europe"
                                                                                                                                                                                                                  },
                                                                                                                                                                                                                  "num_date": {
                                                                                                                                                                                                                    "confidence": [
                                                                                                                                                                                                                      2020.7532331596403,
                                                                                                                                                                                                                      2020.9124238897755
                                                                                                                                                                                                                    ],
                                                                                                                                                                                                                    "value": 2020.8969642460352
                                                                                                                                                                                                                  },
                                                                                                                                                                                                                  "subclade_membership": {
                                                                                                                                                                                                                    "value": "20I/501Y.V1"
                                                                                                                                                                                                                  }
                                                                                                                                                                                                                }
                                                                                                                                                                                                              }
                                                                                                                                                                                                            ],
                                                                                                                                                                                                            "name": "NODE_0003485",
                                                                                                                                                                                                            "node_attrs": {
                                                                                                                                                                                                              "clade_membership": {
                                                                                                                                                                                                                "value": "20I/501Y.V1"
                                                                                                                                                                                                              },
                                                                                                                                                                                                              "div": 28,
                                                                                                                                                                                                              "custom_location": {
                                                                                                                                                                                                                "confidence": {
                                                                                                                                                                                                                  "Africa": 0.0026766241433610065,
                                                                                                                                                                                                                  "Asia": 0.027144360165722765,
                                                                                                                                                                                                                  "Europe": 0.9657746535471651,
                                                                                                                                                                                                                  "South America": 0.003860903563819838
                                                                                                                                                                                                                },
                                                                                                                                                                                                                "entropy": 0.17324080156691068,
                                                                                                                                                                                                                "value": "Europe"
                                                                                                                                                                                                              },
                                                                                                                                                                                                              "num_date": {
                                                                                                                                                                                                                "confidence": [
                                                                                                                                                                                                                  2020.753607823939,
                                                                                                                                                                                                                  2020.909086682007
                                                                                                                                                                                                                ],
                                                                                                                                                                                                                "value": 2020.885355622815
                                                                                                                                                                                                              },
                                                                                                                                                                                                              "subclade_membership": {
                                                                                                                                                                                                                "value": "20I/501Y.V1"
                                                                                                                                                                                                              }
                                                                                                                                                                                                            }
                                                                                                                                                                                                          }
                                                                                                                                                                                                        ],
                                                                                                                                                                                                        "name": "NODE_0003476",
                                                                                                                                                                                                        "node_attrs": {
                                                                                                                                                                                                          "clade_membership": {
                                                                                                                                                                                                            "value": "20I/501Y.V1"
                                                                                                                                                                                                          },
                                                                                                                                                                                                          "div": 28,
                                                                                                                                                                                                          "custom_location": {
                                                                                                                                                                                                            "confidence": {
                                                                                                                                                                                                              "Africa": 0.014602020650373353,
                                                                                                                                                                                                              "Asia": 0.14738231218634393,
                                                                                                                                                                                                              "Europe": 0.8290243766140463,
                                                                                                                                                                                                              "South America": 0.00819185799230026
                                                                                                                                                                                                            },
                                                                                                                                                                                                            "entropy": 0.5450030247310315,
                                                                                                                                                                                                            "value": "Europe"
                                                                                                                                                                                                          },
                                                                                                                                                                                                          "num_date": {
                                                                                                                                                                                                            "confidence": [
                                                                                                                                                                                                              2020.7560192813462,
                                                                                                                                                                                                              2020.8995933790595
                                                                                                                                                                                                            ],
                                                                                                                                                                                                            "value": 2020.8802573420035
                                                                                                                                                                                                          },
                                                                                                                                                                                                          "subclade_membership": {
                                                                                                                                                                                                            "value": "20I/501Y.V1"
                                                                                                                                                                                                          }
                                                                                                                                                                                                        }
                                                                                                                                                                                                      }
                                                                                                                                                                                                    ],
                                                                                                                                                                                                    "name": "NODE_0003472",
                                                                                                                                                                                                    "node_attrs": {
                                                                                                                                                                                                      "clade_membership": {
                                                                                                                                                                                                        "value": "20I/501Y.V1"
                                                                                                                                                                                                      },
                                                                                                                                                                                                      "div": 28,
                                                                                                                                                                                                      "custom_location": {
                                                                                                                                                                                                        "confidence": {
                                                                                                                                                                                                          "Africa": 0.0019536957302955108,
                                                                                                                                                                                                          "Asia": 0.8124315800935156,
                                                                                                                                                                                                          "Europe": 0.1806275779518476,
                                                                                                                                                                                                          "South America": 0.004665832314954956
                                                                                                                                                                                                        },
                                                                                                                                                                                                        "entropy": 0.5179656852164343,
                                                                                                                                                                                                        "value": "Asia"
                                                                                                                                                                                                      },
                                                                                                                                                                                                      "num_date": {
                                                                                                                                                                                                        "confidence": [
                                                                                                                                                                                                          2020.7555199734682,
                                                                                                                                                                                                          2020.8964561965342
                                                                                                                                                                                                        ],
                                                                                                                                                                                                        "value": 2020.8760515825265
                                                                                                                                                                                                      },
                                                                                                                                                                                                      "subclade_membership": {
                                                                                                                                                                                                        "value": "20I/501Y.V1"
                                                                                                                                                                                                      }
                                                                                                                                                                                                    }
                                                                                                                                                                                                  }
                                                                                                                                                                                                ],
                                                                                                                                                                                                "name": "NODE_0003470",
                                                                                                                                                                                                "node_attrs": {
                                                                                                                                                                                                  "clade_membership": {
                                                                                                                                                                                                    "value": "20I/501Y.V1"
                                                                                                                                                                                                  },
                                                                                                                                                                                                  "div": 28,
                                                                                                                                                                                                  "custom_location": {
                                                                                                                                                                                                    "confidence": {
                                                                                                                                                                                                      "Africa": 0.0010559768651992856,
                                                                                                                                                                                                      "Asia": 0.8643283833106625,
                                                                                                                                                                                                      "Europe": 0.1299283960393312,
                                                                                                                                                                                                      "South America": 0.004461393680603178
                                                                                                                                                                                                    },
                                                                                                                                                                                                    "entropy": 0.4246460796956712,
                                                                                                                                                                                                    "value": "Asia"
                                                                                                                                                                                                  },
                                                                                                                                                                                                  "num_date": {
                                                                                                                                                                                                    "confidence": [
                                                                                                                                                                                                      2020.757186194859,
                                                                                                                                                                                                      2020.8918425651702
                                                                                                                                                                                                    ],
                                                                                                                                                                                                    "value": 2020.8653597765688
                                                                                                                                                                                                  },
                                                                                                                                                                                                  "subclade_membership": {
                                                                                                                                                                                                    "value": "20I/501Y.V1"
                                                                                                                                                                                                  }
                                                                                                                                                                                                }
                                                                                                                                                                                              }
                                                                                                                                                                                            ],
                                                                                                                                                                                            "name": "NODE_0003469",
                                                                                                                                                                                            "node_attrs": {
                                                                                                                                                                                              "clade_membership": {
                                                                                                                                                                                                "value": "20I/501Y.V1"
                                                                                                                                                                                              },
                                                                                                                                                                                              "div": 28,
                                                                                                                                                                                              "custom_location": {
                                                                                                                                                                                                "confidence": {
                                                                                                                                                                                                  "Africa": 0.0028645963020580193,
                                                                                                                                                                                                  "Asia": 0.6494258243543587,
                                                                                                                                                                                                  "Europe": 0.32925379030044694,
                                                                                                                                                                                                  "South America": 0.01788104021556151
                                                                                                                                                                                                },
                                                                                                                                                                                                "entropy": 0.7396100339555838,
                                                                                                                                                                                                "value": "Asia"
                                                                                                                                                                                              },
                                                                                                                                                                                              "num_date": {
                                                                                                                                                                                                "confidence": [
                                                                                                                                                                                                  2020.7580526611384,
                                                                                                                                                                                                  2020.8867086615844
                                                                                                                                                                                                ],
                                                                                                                                                                                                "value": 2020.8588670961622
                                                                                                                                                                                              },
                                                                                                                                                                                              "subclade_membership": {
                                                                                                                                                                                                "value": "20I/501Y.V1"
                                                                                                                                                                                              }
                                                                                                                                                                                            }
                                                                                                                                                                                          }
                                                                                                                                                                                        ],
                                                                                                                                                                                        "name": "NODE_0003468",
                                                                                                                                                                                        "node_attrs": {
                                                                                                                                                                                          "clade_membership": {
                                                                                                                                                                                            "value": "20I/501Y.V1"
                                                                                                                                                                                          },
                                                                                                                                                                                          "div": 28,
                                                                                                                                                                                          "custom_location": {
                                                                                                                                                                                            "confidence": {
                                                                                                                                                                                              "Africa": 0.007729575807368452,
                                                                                                                                                                                              "Asia": 0.714513586444989,
                                                                                                                                                                                              "Europe": 0.2184167084129811,
                                                                                                                                                                                              "South America": 0.05852879713982691
                                                                                                                                                                                            },
                                                                                                                                                                                            "entropy": 0.7826571360101856,
                                                                                                                                                                                            "value": "Asia"
                                                                                                                                                                                          },
                                                                                                                                                                                          "num_date": {
                                                                                                                                                                                            "confidence": [
                                                                                                                                                                                              2020.7586875862178,
                                                                                                                                                                                              2020.8780039709193
                                                                                                                                                                                            ],
                                                                                                                                                                                            "value": 2020.8558903717596
                                                                                                                                                                                          },
                                                                                                                                                                                          "subclade_membership": {
                                                                                                                                                                                            "value": "20I/501Y.V1"
                                                                                                                                                                                          }
                                                                                                                                                                                        }
                                                                                                                                                                                      }
                                                                                                                                                                                    ],
                                                                                                                                                                                    "name": "NODE_0003463",
                                                                                                                                                                                    "node_attrs": {
                                                                                                                                                                                      "clade_membership": {
                                                                                                                                                                                        "value": "20I/501Y.V1"
                                                                                                                                                                                      },
                                                                                                                                                                                      "div": 28,
                                                                                                                                                                                      "custom_location": {
                                                                                                                                                                                        "confidence": {
                                                                                                                                                                                          "Africa": 0.05603233963424013,
                                                                                                                                                                                          "Asia": 0.26028694264494184,
                                                                                                                                                                                          "Europe": 0.30861666649847525,
                                                                                                                                                                                          "South America": 0.37241526007275283
                                                                                                                                                                                        },
                                                                                                                                                                                        "entropy": 1.2604624308342376,
                                                                                                                                                                                        "value": "South America"
                                                                                                                                                                                      },
                                                                                                                                                                                      "num_date": {
                                                                                                                                                                                        "confidence": [
                                                                                                                                                                                          2020.7705763913277,
                                                                                                                                                                                          2020.8722008052937
                                                                                                                                                                                        ],
                                                                                                                                                                                        "value": 2020.8421918999013
                                                                                                                                                                                      },
                                                                                                                                                                                      "subclade_membership": {
                                                                                                                                                                                        "value": "20I/501Y.V1"
                                                                                                                                                                                      }
                                                                                                                                                                                    }
                                                                                                                                                                                  }
                                                                                                                                                                                ],
                                                                                                                                                                                "name": "NODE_0003462",
                                                                                                                                                                                "node_attrs": {
                                                                                                                                                                                  "clade_membership": {
                                                                                                                                                                                    "value": "20I/501Y.V1"
                                                                                                                                                                                  },
                                                                                                                                                                                  "div": 28,
                                                                                                                                                                                  "custom_location": {
                                                                                                                                                                                    "confidence": {
                                                                                                                                                                                      "Africa": 0.21629378379988898,
                                                                                                                                                                                      "Asia": 0.12410201192903247,
                                                                                                                                                                                      "Europe": 0.4511858152600082,
                                                                                                                                                                                      "South America": 0.20390572724869593
                                                                                                                                                                                    },
                                                                                                                                                                                    "entropy": 1.3014623907521072,
                                                                                                                                                                                    "value": "Europe"
                                                                                                                                                                                  },
                                                                                                                                                                                  "num_date": {
                                                                                                                                                                                    "confidence": [
                                                                                                                                                                                      2020.7734385288925,
                                                                                                                                                                                      2020.8694225435352
                                                                                                                                                                                    ],
                                                                                                                                                                                    "value": 2020.8406204667886
                                                                                                                                                                                  },
                                                                                                                                                                                  "subclade_membership": {
                                                                                                                                                                                    "value": "20I/501Y.V1"
                                                                                                                                                                                  }
                                                                                                                                                                                }
                                                                                                                                                                              }
                                                                                                                                                                            ],
                                                                                                                                                                            "name": "NODE_0003460",
                                                                                                                                                                            "node_attrs": {
                                                                                                                                                                              "clade_membership": {
                                                                                                                                                                                "value": "20I/501Y.V1"
                                                                                                                                                                              },
                                                                                                                                                                              "div": 28,
                                                                                                                                                                              "custom_location": {
                                                                                                                                                                                "confidence": {
                                                                                                                                                                                  "Africa": 0.04225920048374639,
                                                                                                                                                                                  "Asia": 0.08368932967913859,
                                                                                                                                                                                  "Europe": 0.703510979695095,
                                                                                                                                                                                  "South America": 0.14948230494127349
                                                                                                                                                                                },
                                                                                                                                                                                "entropy": 0.9649321266532577,
                                                                                                                                                                                "value": "Europe"
                                                                                                                                                                              },
                                                                                                                                                                              "num_date": {
                                                                                                                                                                                "confidence": [
                                                                                                                                                                                  2020.773642253828,
                                                                                                                                                                                  2020.8616888386166
                                                                                                                                                                                ],
                                                                                                                                                                                "value": 2020.8316746498551
                                                                                                                                                                              },
                                                                                                                                                                              "subclade_membership": {
                                                                                                                                                                                "value": "20I/501Y.V1"
                                                                                                                                                                              }
                                                                                                                                                                            }
                                                                                                                                                                          }
                                                                                                                                                                        ],
                                                                                                                                                                        "name": "NODE_0003458",
                                                                                                                                                                        "node_attrs": {
                                                                                                                                                                          "clade_membership": {
                                                                                                                                                                            "value": "20I/501Y.V1"
                                                                                                                                                                          },
                                                                                                                                                                          "div": 28,
                                                                                                                                                                          "custom_location": {
                                                                                                                                                                            "confidence": {
                                                                                                                                                                              "Asia": 0.10764136672587436,
                                                                                                                                                                              "Europe": 0.7309743829187987,
                                                                                                                                                                              "North America": 0.01789021981837216,
                                                                                                                                                                              "South America": 0.1166101956228828
                                                                                                                                                                            },
                                                                                                                                                                            "entropy": 0.9083332206307964,
                                                                                                                                                                            "value": "Europe"
                                                                                                                                                                          },
                                                                                                                                                                          "num_date": {
                                                                                                                                                                            "confidence": [
                                                                                                                                                                              2020.7738276039743,
                                                                                                                                                                              2020.8525219441797
                                                                                                                                                                            ],
                                                                                                                                                                            "value": 2020.8235102321346
                                                                                                                                                                          },
                                                                                                                                                                          "subclade_membership": {
                                                                                                                                                                            "value": "20I/501Y.V1"
                                                                                                                                                                          }
                                                                                                                                                                        }
                                                                                                                                                                      }
                                                                                                                                                                    ],
                                                                                                                                                                    "name": "NODE_0003457",
                                                                                                                                                                    "node_attrs": {
                                                                                                                                                                      "clade_membership": {
                                                                                                                                                                        "value": "20I/501Y.V1"
                                                                                                                                                                      },
                                                                                                                                                                      "div": 28,
                                                                                                                                                                      "custom_location": {
                                                                                                                                                                        "confidence": {
                                                                                                                                                                          "Brazil": 0.056434804843441023,
                                                                                                                                                                          "Europe": 0.6042832359703667,
                                                                                                                                                                          "North America": 0.13780928349963953,
                                                                                                                                                                          "South America": 0.1585850086184799
                                                                                                                                                                        },
                                                                                                                                                                        "entropy": 1.188485141889266,
                                                                                                                                                                        "value": "Europe"
                                                                                                                                                                      },
                                                                                                                                                                      "num_date": {
                                                                                                                                                                        "confidence": [
                                                                                                                                                                          2020.7711530833215,
                                                                                                                                                                          2020.850837298217
                                                                                                                                                                        ],
                                                                                                                                                                        "value": 2020.8232543325435
                                                                                                                                                                      },
                                                                                                                                                                      "subclade_membership": {
                                                                                                                                                                        "value": "20I/501Y.V1"
                                                                                                                                                                      }
                                                                                                                                                                    }
                                                                                                                                                                  }
                                                                                                                                                                ],
                                                                                                                                                                "name": "NODE_0003107",
                                                                                                                                                                "node_attrs": {
                                                                                                                                                                  "clade_membership": {
                                                                                                                                                                    "value": "20I/501Y.V1"
                                                                                                                                                                  },
                                                                                                                                                                  "div": 28,
                                                                                                                                                                  "custom_location": {
                                                                                                                                                                    "confidence": {
                                                                                                                                                                      "Brazil": 0.5150246940294204,
                                                                                                                                                                      "Europe": 0.4188296713973618,
                                                                                                                                                                      "South America": 0.0661227670592384
                                                                                                                                                                    },
                                                                                                                                                                    "entropy": 0.8860931862739357,
                                                                                                                                                                    "value": "Brazil"
                                                                                                                                                                  },
                                                                                                                                                                  "num_date": {
                                                                                                                                                                    "confidence": [
                                                                                                                                                                      2020.7491558982158,
                                                                                                                                                                      2020.8481030352416
                                                                                                                                                                    ],
                                                                                                                                                                    "value": 2020.8054258481916
                                                                                                                                                                  },
                                                                                                                                                                  "subclade_membership": {
                                                                                                                                                                    "value": "20I/501Y.V1"
                                                                                                                                                                  }
                                                                                                                                                                }
                                                                                                                                                              }
                                                                                                                                                            ],
                                                                                                                                                            "name": "NODE_0003106",
                                                                                                                                                            "node_attrs": {
                                                                                                                                                              "clade_membership": {
                                                                                                                                                                "value": "20I/501Y.V1"
                                                                                                                                                              },
                                                                                                                                                              "div": 25,
                                                                                                                                                              "custom_location": {
                                                                                                                                                                "confidence": {
                                                                                                                                                                  "Africa": 0.032242940161543714,
                                                                                                                                                                  "Brazil": 0.028263133839401548,
                                                                                                                                                                  "Europe": 0.8636014623396285,
                                                                                                                                                                  "South America": 0.05367936329061802
                                                                                                                                                                },
                                                                                                                                                                "entropy": 0.5855137375320327,
                                                                                                                                                                "value": "Europe"
                                                                                                                                                              },
                                                                                                                                                              "num_date": {
                                                                                                                                                                "confidence": [
                                                                                                                                                                  2020.68959529433,
                                                                                                                                                                  2020.8414108390587
                                                                                                                                                                ],
                                                                                                                                                                "value": 2020.7799668219789
                                                                                                                                                              },
                                                                                                                                                              "subclade_membership": {
                                                                                                                                                                "value": "20I/501Y.V1"
                                                                                                                                                              }
                                                                                                                                                            }
                                                                                                                                                          }
                                                                                                                                                        ],
                                                                                                                                                        "name": "NODE_0003105",
                                                                                                                                                        "node_attrs": {
                                                                                                                                                          "clade_membership": {
                                                                                                                                                            "value": "20I/501Y.V1"
                                                                                                                                                          },
                                                                                                                                                          "div": 16,
                                                                                                                                                          "custom_location": {
                                                                                                                                                            "confidence": {
                                                                                                                                                              "Africa": 0.16691765639687392,
                                                                                                                                                              "Asia": 0.053572767804733586,
                                                                                                                                                              "Europe": 0.737355244934252,
                                                                                                                                                              "South America": 0.03836066900014412
                                                                                                                                                            },
                                                                                                                                                            "entropy": 0.8293598794881989,
                                                                                                                                                            "value": "Europe"
                                                                                                                                                          },
                                                                                                                                                          "num_date": {
                                                                                                                                                            "confidence": [
                                                                                                                                                              2020.5091643437909,
                                                                                                                                                              2020.8195760828014
                                                                                                                                                            ],
                                                                                                                                                            "value": 2020.6840916727813
                                                                                                                                                          },
                                                                                                                                                          "subclade_membership": {
                                                                                                                                                            "value": "20I/501Y.V1"
                                                                                                                                                          }
                                                                                                                                                        }
                                                                                                                                                      }
                                                                                                                                                    ],
                                                                                                                                                    "name": "NODE_0003104",
                                                                                                                                                    "node_attrs": {
                                                                                                                                                      "clade_membership": {
                                                                                                                                                        "value": "20B"
                                                                                                                                                      },
                                                                                                                                                      "div": 10,
                                                                                                                                                      "custom_location": {
                                                                                                                                                        "confidence": {
                                                                                                                                                          "Africa": 0.03266996526683781,
                                                                                                                                                          "Asia": 0.1285133590172366,
                                                                                                                                                          "Europe": 0.8083594431989372,
                                                                                                                                                          "South America": 0.02922487154231669
                                                                                                                                                        },
                                                                                                                                                        "entropy": 0.6600050258086977,
                                                                                                                                                        "value": "Europe"
                                                                                                                                                      },
                                                                                                                                                      "num_date": {
                                                                                                                                                        "confidence": [
                                                                                                                                                          2020.342815919358,
                                                                                                                                                          2020.7187360548141
                                                                                                                                                        ],
                                                                                                                                                        "value": 2020.5879885643856
                                                                                                                                                      },
                                                                                                                                                      "subclade_membership": {
                                                                                                                                                        "value": "20B"
                                                                                                                                                      }
                                                                                                                                                    }
                                                                                                                                                  }
                                                                                                                                                ],
                                                                                                                                                "name": "NODE_0003103",
                                                                                                                                                "node_attrs": {
                                                                                                                                                  "clade_membership": {
                                                                                                                                                    "value": "20B"
                                                                                                                                                  },
                                                                                                                                                  "div": 9,
                                                                                                                                                  "custom_location": {
                                                                                                                                                    "confidence": {
                                                                                                                                                      "Africa": 0.00811910417219628,
                                                                                                                                                      "Asia": 0.5181067778493572,
                                                                                                                                                      "Europe": 0.4086829366494033,
                                                                                                                                                      "South America": 0.06357812844069555
                                                                                                                                                    },
                                                                                                                                                    "entropy": 0.9319887526356505,
                                                                                                                                                    "value": "Asia"
                                                                                                                                                  },
                                                                                                                                                  "num_date": {
                                                                                                                                                    "confidence": [
                                                                                                                                                      2020.3141018468082,
                                                                                                                                                      2020.695896400019
                                                                                                                                                    ],
                                                                                                                                                    "value": 2020.5410544512213
                                                                                                                                                  },
                                                                                                                                                  "subclade_membership": {
                                                                                                                                                    "value": "20B"
                                                                                                                                                  }
                                                                                                                                                }
                                                                                                                                              }
                                                                                                                                            ],
                                                                                                                                            "name": "NODE_0003321",
                                                                                                                                            "node_attrs": {
                                                                                                                                              "clade_membership": {
                                                                                                                                                "value": "20B"
                                                                                                                                              },
                                                                                                                                              "div": 8,
                                                                                                                                              "custom_location": {
                                                                                                                                                "confidence": {
                                                                                                                                                  "Africa": 0.005453004379994878,
                                                                                                                                                  "Asia": 0.4086990050425569,
                                                                                                                                                  "Europe": 0.38443666511227936,
                                                                                                                                                  "South America": 0.1949894650825531
                                                                                                                                                },
                                                                                                                                                "entropy": 1.117600897670217,
                                                                                                                                                "value": "Asia"
                                                                                                                                              },
                                                                                                                                              "num_date": {
                                                                                                                                                "confidence": [
                                                                                                                                                  2020.2771550063767,
                                                                                                                                                  2020.6543581699423
                                                                                                                                                ],
                                                                                                                                                "value": 2020.4740496160955
                                                                                                                                              },
                                                                                                                                              "subclade_membership": {
                                                                                                                                                "value": "20B"
                                                                                                                                              }
                                                                                                                                            }
                                                                                                                                          }
                                                                                                                                        ],
                                                                                                                                        "name": "NODE_0003092",
                                                                                                                                        "node_attrs": {
                                                                                                                                          "clade_membership": {
                                                                                                                                            "value": "20B"
                                                                                                                                          },
                                                                                                                                          "div": 8,
                                                                                                                                          "custom_location": {
                                                                                                                                            "confidence": {
                                                                                                                                              "Africa": 0.0037053122582252408,
                                                                                                                                              "Asia": 0.12457413784122295,
                                                                                                                                              "Europe": 0.11999151652367909,
                                                                                                                                              "South America": 0.7500499102422283
                                                                                                                                            },
                                                                                                                                            "entropy": 0.7626739449792523,
                                                                                                                                            "value": "South America"
                                                                                                                                          },
                                                                                                                                          "num_date": {
                                                                                                                                            "confidence": [
                                                                                                                                              2020.274025267937,
                                                                                                                                              2020.6488661660958
                                                                                                                                            ],
                                                                                                                                            "value": 2020.4500480574948
                                                                                                                                          },
                                                                                                                                          "subclade_membership": {
                                                                                                                                            "value": "20B"
                                                                                                                                          }
                                                                                                                                        }
                                                                                                                                      }
                                                                                                                                    ],
                                                                                                                                    "name": "NODE_0003311",
                                                                                                                                    "node_attrs": {
                                                                                                                                      "clade_membership": {
                                                                                                                                        "value": "20B"
                                                                                                                                      },
                                                                                                                                      "div": 7,
                                                                                                                                      "custom_location": {
                                                                                                                                        "confidence": {
                                                                                                                                          "Africa": 0.007050288495972332,
                                                                                                                                          "Asia": 0.11981155789208535,
                                                                                                                                          "Europe": 0.10374113659860368,
                                                                                                                                          "South America": 0.7680915796583426
                                                                                                                                        },
                                                                                                                                        "entropy": 0.7366283648836723,
                                                                                                                                        "value": "South America"
                                                                                                                                      },
                                                                                                                                      "num_date": {
                                                                                                                                        "confidence": [
                                                                                                                                          2020.2539716567744,
                                                                                                                                          2020.5214561608848
                                                                                                                                        ],
                                                                                                                                        "value": 2020.3705996458277
                                                                                                                                      },
                                                                                                                                      "subclade_membership": {
                                                                                                                                        "value": "20B"
                                                                                                                                      }
                                                                                                                                    }
                                                                                                                                  }
                                                                                                                                ],
                                                                                                                                "name": "NODE_0003118",
                                                                                                                                "node_attrs": {
                                                                                                                                  "clade_membership": {
                                                                                                                                    "value": "20B"
                                                                                                                                  },
                                                                                                                                  "div": 7,
                                                                                                                                  "custom_location": {
                                                                                                                                    "confidence": {
                                                                                                                                      "Africa": 0.04965432027414505,
                                                                                                                                      "Asia": 0.3266962578730103,
                                                                                                                                      "Europe": 0.23671323148412365,
                                                                                                                                      "South America": 0.38539368261131435
                                                                                                                                    },
                                                                                                                                    "entropy": 1.234375195144208,
                                                                                                                                    "value": "South America"
                                                                                                                                  },
                                                                                                                                  "num_date": {
                                                                                                                                    "confidence": [
                                                                                                                                      2020.2851053025663,
                                                                                                                                      2020.3694588893582
                                                                                                                                    ],
                                                                                                                                    "value": 2020.3419587290966
                                                                                                                                  },
                                                                                                                                  "subclade_membership": {
                                                                                                                                    "value": "20B"
                                                                                                                                  }
                                                                                                                                }
                                                                                                                              }
                                                                                                                            ],
                                                                                                                            "name": "NODE_0003116",
                                                                                                                            "node_attrs": {
                                                                                                                              "clade_membership": {
                                                                                                                                "value": "20B"
                                                                                                                              },
                                                                                                                              "div": 7,
                                                                                                                              "custom_location": {
                                                                                                                                "confidence": {
                                                                                                                                  "Africa": 0.02615079000333418,
                                                                                                                                  "Asia": 0.47708912145184823,
                                                                                                                                  "Europe": 0.29030573159853784,
                                                                                                                                  "South America": 0.20493831133065493
                                                                                                                                },
                                                                                                                                "entropy": 1.1436232459534195,
                                                                                                                                "value": "Asia"
                                                                                                                              },
                                                                                                                              "num_date": {
                                                                                                                                "confidence": [
                                                                                                                                  2020.2858656313463,
                                                                                                                                  2020.3661452781118
                                                                                                                                ],
                                                                                                                                "value": 2020.3297239446997
                                                                                                                              },
                                                                                                                              "subclade_membership": {
                                                                                                                                "value": "20B"
                                                                                                                              }
                                                                                                                            }
                                                                                                                          }
                                                                                                                        ],
                                                                                                                        "name": "NODE_0003113",
                                                                                                                        "node_attrs": {
                                                                                                                          "clade_membership": {
                                                                                                                            "value": "20B"
                                                                                                                          },
                                                                                                                          "div": 7,
                                                                                                                          "custom_location": {
                                                                                                                            "confidence": {
                                                                                                                              "Africa": 0.04440791368098143,
                                                                                                                              "Asia": 0.2057077722919439,
                                                                                                                              "Europe": 0.5409412873885466,
                                                                                                                              "South America": 0.2033361266707969
                                                                                                                            },
                                                                                                                            "entropy": 1.1528906900608855,
                                                                                                                            "value": "Europe"
                                                                                                                          },
                                                                                                                          "num_date": {
                                                                                                                            "confidence": [
                                                                                                                              2020.274805605175,
                                                                                                                              2020.363960572283
                                                                                                                            ],
                                                                                                                            "value": 2020.320780976447
                                                                                                                          },
                                                                                                                          "subclade_membership": {
                                                                                                                            "value": "20B"
                                                                                                                          }
                                                                                                                        }
                                                                                                                      }
                                                                                                                    ],
                                                                                                                    "name": "NODE_0003108",
                                                                                                                    "node_attrs": {
                                                                                                                      "clade_membership": {
                                                                                                                        "value": "20B"
                                                                                                                      },
                                                                                                                      "div": 7,
                                                                                                                      "custom_location": {
                                                                                                                        "confidence": {
                                                                                                                          "Africa": 0.06293334545894962,
                                                                                                                          "Asia": 0.07692689711624183,
                                                                                                                          "Europe": 0.5455851536366358,
                                                                                                                          "South America": 0.3127931815232763
                                                                                                                        },
                                                                                                                        "entropy": 1.0782054662837603,
                                                                                                                        "value": "Europe"
                                                                                                                      },
                                                                                                                      "num_date": {
                                                                                                                        "confidence": [
                                                                                                                          2020.2960259686952,
                                                                                                                          2020.321542127656
                                                                                                                        ],
                                                                                                                        "value": 2020.314433473315
                                                                                                                      },
                                                                                                                      "subclade_membership": {
                                                                                                                        "value": "20B"
                                                                                                                      }
                                                                                                                    }
                                                                                                                  }
                                                                                                                ],
                                                                                                                "name": "NODE_0003102",
                                                                                                                "node_attrs": {
                                                                                                                  "clade_membership": {
                                                                                                                    "value": "20B"
                                                                                                                  },
                                                                                                                  "div": 7,
                                                                                                                  "custom_location": {
                                                                                                                    "confidence": {
                                                                                                                      "Africa": 0.19383611988345842,
                                                                                                                      "Asia": 0.04012453102284532,
                                                                                                                      "Europe": 0.4629265478141816,
                                                                                                                      "South America": 0.30132095299498407
                                                                                                                    },
                                                                                                                    "entropy": 1.177676961594362,
                                                                                                                    "value": "Europe"
                                                                                                                  },
                                                                                                                  "num_date": {
                                                                                                                    "confidence": [
                                                                                                                      2020.2862685315993,
                                                                                                                      2020.3137561868955
                                                                                                                    ],
                                                                                                                    "value": 2020.3032611248425
                                                                                                                  },
                                                                                                                  "subclade_membership": {
                                                                                                                    "value": "20B"
                                                                                                                  }
                                                                                                                }
                                                                                                              }
                                                                                                            ],
                                                                                                            "name": "NODE_0003069",
                                                                                                            "node_attrs": {
                                                                                                              "clade_membership": {
                                                                                                                "value": "20B"
                                                                                                              },
                                                                                                              "div": 7,
                                                                                                              "custom_location": {
                                                                                                                "confidence": {
                                                                                                                  "Africa": 0.03688350976695681,
                                                                                                                  "Asia": 0.027008777558880544,
                                                                                                                  "Europe": 0.511756981289754,
                                                                                                                  "South America": 0.4224350528719881
                                                                                                                },
                                                                                                                "entropy": 0.9392581011455523,
                                                                                                                "value": "Europe"
                                                                                                              },
                                                                                                              "num_date": {
                                                                                                                "confidence": [
                                                                                                                  2020.2778013473899,
                                                                                                                  2020.3071071959741
                                                                                                                ],
                                                                                                                "value": 2020.2925060100404
                                                                                                              },
                                                                                                              "subclade_membership": {
                                                                                                                "value": "20B"
                                                                                                              }
                                                                                                            }
                                                                                                          }
                                                                                                        ],
                                                                                                        "name": "NODE_0003065",
                                                                                                        "node_attrs": {
                                                                                                          "clade_membership": {
                                                                                                            "value": "20B"
                                                                                                          },
                                                                                                          "div": 7,
                                                                                                          "custom_location": {
                                                                                                            "confidence": {
                                                                                                              "Africa": 0.011043383829835423,
                                                                                                              "Asia": 0.034804120524230375,
                                                                                                              "Europe": 0.5111445059032359,
                                                                                                              "South America": 0.43866535670414303
                                                                                                            },
                                                                                                            "entropy": 0.8965025527766539,
                                                                                                            "value": "Europe"
                                                                                                          },
                                                                                                          "num_date": {
                                                                                                            "confidence": [
                                                                                                              2020.2670631936767,
                                                                                                              2020.303566932746
                                                                                                            ],
                                                                                                            "value": 2020.285002423992
                                                                                                          },
                                                                                                          "subclade_membership": {
                                                                                                            "value": "20B"
                                                                                                          }
                                                                                                        }
                                                                                                      }
                                                                                                    ],
                                                                                                    "name": "NODE_0003063",
                                                                                                    "node_attrs": {
                                                                                                      "clade_membership": {
                                                                                                        "value": "20B"
                                                                                                      },
                                                                                                      "div": 7,
                                                                                                      "custom_location": {
                                                                                                        "confidence": {
                                                                                                          "Africa": 0.003770293979216109,
                                                                                                          "Asia": 0.01350228602307954,
                                                                                                          "Europe": 0.2930105328013509,
                                                                                                          "South America": 0.6878628917787445
                                                                                                        },
                                                                                                        "entropy": 0.7091266377332803,
                                                                                                        "value": "South America"
                                                                                                      },
                                                                                                      "num_date": {
                                                                                                        "confidence": [
                                                                                                          2020.2594195750253,
                                                                                                          2020.291487482847
                                                                                                        ],
                                                                                                        "value": 2020.2796028740609
                                                                                                      },
                                                                                                      "subclade_membership": {
                                                                                                        "value": "20B"
                                                                                                      }
                                                                                                    }
                                                                                                  }
                                                                                                ],
                                                                                                "name": "NODE_0003042",
                                                                                                "node_attrs": {
                                                                                                  "clade_membership": {
                                                                                                    "value": "20B"
                                                                                                  },
                                                                                                  "div": 7,
                                                                                                  "custom_location": {
                                                                                                    "confidence": {
                                                                                                      "Africa": 0.0035504402483435248,
                                                                                                      "Asia": 0.00869574370192069,
                                                                                                      "Europe": 0.1325421374137072,
                                                                                                      "South America": 0.8538211162208621
                                                                                                    },
                                                                                                    "entropy": 0.4741767258082863,
                                                                                                    "value": "South America"
                                                                                                  },
                                                                                                  "num_date": {
                                                                                                    "confidence": [
                                                                                                      2020.187359020373,
                                                                                                      2020.2830198481092
                                                                                                    ],
                                                                                                    "value": 2020.2704298774488
                                                                                                  },
                                                                                                  "subclade_membership": {
                                                                                                    "value": "20B"
                                                                                                  }
                                                                                                }
                                                                                              }
                                                                                            ],
                                                                                            "name": "NODE_0003038",
                                                                                            "node_attrs": {
                                                                                              "clade_membership": {
                                                                                                "value": "20B"
                                                                                              },
                                                                                              "div": 7,
                                                                                              "custom_location": {
                                                                                                "confidence": {
                                                                                                  "Africa": 0.011173727632362433,
                                                                                                  "Asia": 0.005166095009126094,
                                                                                                  "Europe": 0.049715417163059133,
                                                                                                  "South America": 0.9330921394724748
                                                                                                },
                                                                                                "entropy": 0.2979503720088098,
                                                                                                "value": "South America"
                                                                                              },
                                                                                              "num_date": {
                                                                                                "confidence": [
                                                                                                  2020.1888367289926,
                                                                                                  2020.2814234705195
                                                                                                ],
                                                                                                "value": 2020.2586744848827
                                                                                              },
                                                                                              "subclade_membership": {
                                                                                                "value": "20B"
                                                                                              }
                                                                                            }
                                                                                          }
                                                                                        ],
                                                                                        "name": "NODE_0003033",
                                                                                        "node_attrs": {
                                                                                          "clade_membership": {
                                                                                            "value": "20B"
                                                                                          },
                                                                                          "div": 7,
                                                                                          "custom_location": {
                                                                                            "confidence": {
                                                                                              "Africa": 0.0053366930122787145,
                                                                                              "Asia": 0.007876878550658963,
                                                                                              "Europe": 0.032984244425001405,
                                                                                              "South America": 0.9522161002710288
                                                                                            },
                                                                                            "entropy": 0.23642801260842336,
                                                                                            "value": "South America"
                                                                                          },
                                                                                          "num_date": {
                                                                                            "confidence": [
                                                                                              2020.1901778730005,
                                                                                              2020.2734886597177
                                                                                            ],
                                                                                            "value": 2020.2491238833213
                                                                                          },
                                                                                          "subclade_membership": {
                                                                                            "value": "20B"
                                                                                          }
                                                                                        }
                                                                                      }
                                                                                    ],
                                                                                    "name": "NODE_0003029",
                                                                                    "node_attrs": {
                                                                                      "clade_membership": {
                                                                                        "value": "20B"
                                                                                      },
                                                                                      "div": 7,
                                                                                      "custom_location": {
                                                                                        "confidence": {
                                                                                          "Africa": 0.02116404510985308,
                                                                                          "Asia": 0.04529989428895456,
                                                                                          "Europe": 0.08438884182580778,
                                                                                          "South America": 0.8354263024895897
                                                                                        },
                                                                                        "entropy": 0.6427503763658625,
                                                                                        "value": "South America"
                                                                                      },
                                                                                      "num_date": {
                                                                                        "confidence": [
                                                                                          2020.1914051226142,
                                                                                          2020.2651928420196
                                                                                        ],
                                                                                        "value": 2020.2411659968325
                                                                                      },
                                                                                      "subclade_membership": {
                                                                                        "value": "20B"
                                                                                      }
                                                                                    }
                                                                                  }
                                                                                ],
                                                                                "name": "NODE_0003019",
                                                                                "node_attrs": {
                                                                                  "clade_membership": {
                                                                                    "value": "20B"
                                                                                  },
                                                                                  "div": 7,
                                                                                  "custom_location": {
                                                                                    "confidence": {
                                                                                      "Africa": 0.09995930692882493,
                                                                                      "Asia": 0.022882055067430726,
                                                                                      "Europe": 0.12391044884094268,
                                                                                      "South America": 0.7502235423987609
                                                                                    },
                                                                                    "entropy": 0.8106673620663558,
                                                                                    "value": "South America"
                                                                                  },
                                                                                  "num_date": {
                                                                                    "confidence": [
                                                                                      2020.1889458522269,
                                                                                      2020.2568664825978
                                                                                    ],
                                                                                    "value": 2020.2322813560477
                                                                                  },
                                                                                  "subclade_membership": {
                                                                                    "value": "20B"
                                                                                  }
                                                                                }
                                                                              }
                                                                            ],
                                                                            "name": "NODE_0003003",
                                                                            "node_attrs": {
                                                                              "clade_membership": {
                                                                                "value": "20B"
                                                                              },
                                                                              "div": 7,
                                                                              "custom_location": {
                                                                                "confidence": {
                                                                                  "Africa": 0.042399465238992594,
                                                                                  "Asia": 0.013330046854199867,
                                                                                  "Europe": 0.11509173582860158,
                                                                                  "South America": 0.8281358362026097
                                                                                },
                                                                                "entropy": 0.6045546890120685,
                                                                                "value": "South America"
                                                                              },
                                                                              "num_date": {
                                                                                "confidence": [
                                                                                  2020.2107532743462,
                                                                                  2020.2442526503662
                                                                                ],
                                                                                "value": 2020.2253371218055
                                                                              },
                                                                              "subclade_membership": {
                                                                                "value": "20B"
                                                                              }
                                                                            }
                                                                          }
                                                                        ],
                                                                        "name": "NODE_0002995",
                                                                        "node_attrs": {
                                                                          "clade_membership": {
                                                                            "value": "20B"
                                                                          },
                                                                          "div": 7,
                                                                          "custom_location": {
                                                                            "confidence": {
                                                                              "Africa": 0.021899215199453603,
                                                                              "Asia": 0.009251805874503494,
                                                                              "Europe": 0.11676066099317364,
                                                                              "South America": 0.8509633488582119
                                                                            },
                                                                            "entropy": 0.5236120641509541,
                                                                            "value": "South America"
                                                                          },
                                                                          "num_date": {
                                                                            "confidence": [
                                                                              2020.2070979715468,
                                                                              2020.2390446833404
                                                                            ],
                                                                            "value": 2020.2234347859605
                                                                          },
                                                                          "subclade_membership": {
                                                                            "value": "20B"
                                                                          }
                                                                        }
                                                                      }
                                                                    ],
                                                                    "name": "NODE_0002992",
                                                                    "node_attrs": {
                                                                      "clade_membership": {
                                                                        "value": "20B"
                                                                      },
                                                                      "div": 7,
                                                                      "custom_location": {
                                                                        "confidence": {
                                                                          "Africa": 0.0026415743871391617,
                                                                          "Asia": 0.00770353374306273,
                                                                          "Europe": 0.03684603500303608,
                                                                          "South America": 0.9521470153542128
                                                                        },
                                                                        "entropy": 0.22685571638857485,
                                                                        "value": "South America"
                                                                      },
                                                                      "num_date": {
                                                                        "confidence": [
                                                                          2020.2073691437295,
                                                                          2020.223352884545
                                                                        ],
                                                                        "value": 2020.218473152416
                                                                      },
                                                                      "subclade_membership": {
                                                                        "value": "20B"
                                                                      }
                                                                    }
                                                                  }
                                                                ],
                                                                "name": "NODE_0002952",
                                                                "node_attrs": {
                                                                  "clade_membership": {
                                                                    "value": "20B"
                                                                  },
                                                                  "div": 7,
                                                                  "custom_location": {
                                                                    "confidence": {
                                                                      "Africa": 0.0017676913309632482,
                                                                      "Asia": 0.030523374882747183,
                                                                      "Europe": 0.05353769014761689,
                                                                      "South America": 0.9132707613003517
                                                                    },
                                                                    "entropy": 0.3643299671837994,
                                                                    "value": "South America"
                                                                  },
                                                                  "num_date": {
                                                                    "confidence": [
                                                                      2020.199083174621,
                                                                      2020.2218433743187
                                                                    ],
                                                                    "value": 2020.21637028951
                                                                  },
                                                                  "subclade_membership": {
                                                                    "value": "20B"
                                                                  }
                                                                }
                                                              }
                                                            ],
                                                            "name": "NODE_0002950",
                                                            "node_attrs": {
                                                              "clade_membership": {
                                                                "value": "20B"
                                                              },
                                                              "div": 7,
                                                              "custom_location": {
                                                                "confidence": {
                                                                  "Asia": 0.03888422413289955,
                                                                  "Europe": 0.04143982422150424,
                                                                  "South America": 0.9180722825759656
                                                                },
                                                                "entropy": 0.34860945731339443,
                                                                "value": "South America"
                                                              },
                                                              "num_date": {
                                                                "confidence": [
                                                                  2020.193585226213,
                                                                  2020.219762589211
                                                                ],
                                                                "value": 2020.2138163561178
                                                              },
                                                              "subclade_membership": {
                                                                "value": "20B"
                                                              }
                                                            }
                                                          }
                                                        ],
                                                        "name": "NODE_0002946",
                                                        "node_attrs": {
                                                          "clade_membership": {
                                                            "value": "20B"
                                                          },
                                                          "div": 7,
                                                          "custom_location": {
                                                            "confidence": {
                                                              "Africa": 0.0010320697701543383,
                                                              "Asia": 0.0269553532809705,
                                                              "Europe": 0.06546633087264635,
                                                              "South America": 0.9056956623435487
                                                            },
                                                            "entropy": 0.37938102641245297,
                                                            "value": "South America"
                                                          },
                                                          "num_date": {
                                                            "confidence": [
                                                              2020.1849814962272,
                                                              2020.2144318943467
                                                            ],
                                                            "value": 2020.2085535207652
                                                          },
                                                          "subclade_membership": {
                                                            "value": "20B"
                                                          }
                                                        }
                                                      }
                                                    ],
                                                    "name": "NODE_0002906",
                                                    "node_attrs": {
                                                      "clade_membership": {
                                                        "value": "20B"
                                                      },
                                                      "div": 7,
                                                      "custom_location": {
                                                        "confidence": {
                                                          "Africa": 0.0015807370048245928,
                                                          "Asia": 0.04825585656305352,
                                                          "Europe": 0.07411635915920926,
                                                          "South America": 0.87421448345738
                                                        },
                                                        "entropy": 0.4797593187961011,
                                                        "value": "South America"
                                                      },
                                                      "num_date": {
                                                        "confidence": [
                                                          2020.179039469377,
                                                          2020.2090002311193
                                                        ],
                                                        "value": 2020.2008171849138
                                                      },
                                                      "subclade_membership": {
                                                        "value": "20B"
                                                      }
                                                    }
                                                  }
                                                ],
                                                "name": "NODE_0002887",
                                                "node_attrs": {
                                                  "clade_membership": {
                                                    "value": "20B"
                                                  },
                                                  "div": 7,
                                                  "custom_location": {
                                                    "confidence": {
                                                      "Asia": 0.0074701598086114405,
                                                      "Brazil": 0.0065853124392141445,
                                                      "Europe": 0.027815796912894233,
                                                      "South America": 0.9571019212615974
                                                    },
                                                    "entropy": 0.2191633511855184,
                                                    "value": "South America"
                                                  },
                                                  "num_date": {
                                                    "confidence": [
                                                      2020.166073026477,
                                                      2020.2018390912049
                                                    ],
                                                    "value": 2020.1842924380637
                                                  },
                                                  "subclade_membership": {
                                                    "value": "20B"
                                                  }
                                                }
                                              }
                                            ],
                                            "name": "NODE_0002825",
                                            "node_attrs": {
                                              "clade_membership": {
                                                "value": "20B"
                                              },
                                              "div": 7,
                                              "custom_location": {
                                                "confidence": {
                                                  "Asia": 0.001312910268833261,
                                                  "Europe": 0.007696116994767879,
                                                  "South America": 0.9896073492745658
                                                },
                                                "entropy": 0.06709875085558825,
                                                "value": "South America"
                                              },
                                              "num_date": {
                                                "confidence": [
                                                  2020.1626131922294,
                                                  2020.1847383081408
                                                ],
                                                "value": 2020.180791750308
                                              },
                                              "subclade_membership": {
                                                "value": "20B"
                                              }
                                            }
                                          }
                                        ],
                                        "name": "NODE_0002820",
                                        "node_attrs": {
                                          "clade_membership": {
                                            "value": "20B"
                                          },
                                          "div": 7,
                                          "custom_location": {
                                            "confidence": {
                                              "Asia": 0.001877701000133322,
                                              "Europe": 0.016181864318811214,
                                              "North America": 0.00402784922616724,
                                              "South America": 0.9768044380583804
                                            },
                                            "entropy": 0.13196962718807947,
                                            "value": "South America"
                                          },
                                          "num_date": {
                                            "confidence": [
                                              2020.1553504878268,
                                              2020.1814336911486
                                            ],
                                            "value": 2020.1638918892268
                                          },
                                          "subclade_membership": {
                                            "value": "20B"
                                          }
                                        }
                                      }
                                    ],
                                    "name": "NODE_0002808",
                                    "node_attrs": {
                                      "clade_membership": {
                                        "value": "20B"
                                      },
                                      "div": 7,
                                      "custom_location": {
                                        "confidence": {
                                          "Africa": 0.003927193132108461,
                                          "Asia": 0.007523325769222874,
                                          "Europe": 0.04744365856972985,
                                          "South America": 0.9388635496053489
                                        },
                                        "entropy": 0.2776866314985395,
                                        "value": "South America"
                                      },
                                      "num_date": {
                                        "confidence": [
                                          2020.141780684903,
                                          2020.1745588652088
                                        ],
                                        "value": 2020.1559878767237
                                      },
                                      "subclade_membership": {
                                        "value": "20B"
                                      }
                                    }
                                  }
                                ],
                                "name": "NODE_0002793",
                                "node_attrs": {
                                  "clade_membership": {
                                    "value": "20B"
                                  },
                                  "div": 7,
                                  "custom_location": {
                                    "confidence": {
                                      "Africa": 0.004799412737942435,
                                      "Asia": 0.009392760282966362,
                                      "Europe": 0.13367268618150013,
                                      "South America": 0.850409961888757
                                    },
                                    "entropy": 0.4885775459951221,
                                    "value": "South America"
                                  },
                                  "num_date": {
                                    "confidence": [
                                      2020.1324884945072,
                                      2020.153198586936
                                    ],
                                    "value": 2020.1488836044468
                                  },
                                  "subclade_membership": {
                                    "value": "20B"
                                  }
                                }
                              }
                            ],
                            "name": "NODE_0002679",
                            "node_attrs": {
                              "clade_membership": {
                                "value": "20B"
                              },
                              "div": 7,
                              "custom_location": {
                                "confidence": {
                                  "Africa": 0.009494147339774139,
                                  "Asia": 0.0034301370808151386,
                                  "Europe": 0.07095646649352087,
                                  "South America": 0.9153622834675645
                                },
                                "entropy": 0.3383945535905538,
                                "value": "South America"
                              },
                              "num_date": {
                                "confidence": [
                                  2020.1058708787195,
                                  2020.1490515618643
                                ],
                                "value": 2020.12433041374
                              },
                              "subclade_membership": {
                                "value": "20B"
                              }
                            }
                          },
                          {
                            "branch_attrs": {
                              "labels": {
                                "aa": "S: V1176F"
                              },
                              "mutations": {
                                "S": [
                                  "V1176F"
                                ],
                                "nuc": [
                                  "G25088T"
                                ]
                              }
                            },
                            "children": [
                              {
                                "branch_attrs": {
                                  "mutations": {}
                                },
                                "children": [
                                  {
                                    "branch_attrs": {
                                      "labels": {
                                        "aa": "ORF1a: T1998I"
                                      },
                                      "mutations": {
                                        "ORF1a": [
                                          "T1998I"
                                        ],
                                        "nuc": [
                                          "C6258T"
                                        ]
                                      }
                                    },
                                    "children": [
                                      {
                                        "branch_attrs": {
                                          "labels": {
                                            "aa": "ORF6: E13D"
                                          },
                                          "mutations": {
                                            "ORF6": [
                                              "E13D"
                                            ],
                                            "nuc": [
                                              "G27240T"
                                            ]
                                          }
                                        },
                                        "name": "Brazil/SP-L9-CD121/2020",
                                        "node_attrs": {
                                          "author": {
                                            "author": "Samples: Ingra Morales Claro et al",
                                            "paper_url": "https://dx.doi.org/10.1126/science.abd2161",
                                            "title": "Evolution and epidemic spread of SARS-CoV-2 in Brazil",
                                            "value": "Samples: Ingra Morales Claro et al"
                                          },
                                          "clade_membership": {
                                            "value": "20B"
                                          },
                                          "country": {
                                            "value": "Brazil"
                                          },
                                          "div": 10,
                                          "division": {
                                            "value": "S\u00e3o Paulo"
                                          },
                                          "division_exposure": {
                                            "value": "S\u00e3o Paulo"
                                          },
                                          "gisaid_epi_isl": {
                                            "value": "EPI_ISL_476471"
                                          },
                                          "host": {
                                            "value": "Human"
                                          },
                                          "custom_location": {
                                            "confidence": {
                                              "Brazil": 1.0
                                            },
                                            "entropy": -1.000088900581841e-12,
                                            "value": "Brazil"
                                          },
                                          "num_date": {
                                            "confidence": [
                                              2020.2090163934427,
                                              2020.2090163934427
                                            ],
                                            "value": 2020.2090163934427
                                          },
                                          "originating_lab": {
                                            "value": "Hospital da Cl\u00ednicas da Faculdade de Medicina da Universidade de S\u00e3o Paulo"
                                          },
                                          "pangolin_lineage": {
                                            "value": "B.1.1.28"
                                          },
                                          "recency": {
                                            "value": "Older"
                                          },
                                          "region": {
                                            "value": "South America"
                                          },
                                          "region_exposure": {
                                            "value": "South America"
                                          },
                                          "subclade_membership": {
                                            "value": "20B"
                                          },
                                          "submitting_lab": {
                                            "value": "Instituto de Medicina Tropical da Univesidade de S\u00e3o Paulo"
                                          },
                                          "url": "https://www.gisaid.org"
                                        }
                                      },
                                      {
                                        "branch_attrs": {
                                          "mutations": {
                                            "nuc": [
                                              "A223T"
                                            ]
                                          }
                                        },
                                        "name": "Brazil/SE-6529/2020",
                                        "node_attrs": {

                                          "author": {
                                            "author": "Paola Resende et al",
                                            "value": "Paola Resende et al B"
                                          },
                                          "clade_membership": {
                                            "value": "20B"
                                          },
                                          "country": {
                                            "value": "Brazil"
                                          },
                                          "div": 10,
                                          "division": {
                                            "value": "Sergipe"
                                          },
                                          "division_exposure": {
                                            "value": "Sergipe"
                                          },
                                          "gisaid_epi_isl": {
                                            "value": "EPI_ISL_541372"
                                          },
                                          "host": {
                                            "value": "Human"
                                          },
                                          "custom_location": {
                                            "confidence": {
                                              "Brazil": 1.0
                                            },
                                            "entropy": -1.000088900581841e-12,
                                            "value": "Brazil"
                                          },
                                          "location": {
                                            "value": "Aracaju"
                                          },
                                          "num_date": {
                                            "confidence": [
                                              2020.2363387978141,
                                              2020.2363387978141
                                            ],
                                            "value": 2020.2363387978141
                                          },
                                          "originating_lab": {
                                            "value": "LACEN/SE"
                                          },
                                          "pangolin_lineage": {
                                            "value": "B.1.1.28"
                                          },
                                          "recency": {
                                            "value": "Older"
                                          },
                                          "region": {
                                            "value": "South America"
                                          },
                                          "region_exposure": {
                                            "value": "South America"
                                          },

                                          "subclade_membership": {
                                            "value": "20B"
                                          },
                                          "submitting_lab": {
                                            "value": "Laboratory of Respiratory Viruses and Measles, Oswaldo Cruz Institute, FIOCRUZ"
                                          },
                                          "url": "https://www.gisaid.org"
                                        }
                                      }
                                    ],
                                    "name": "NODE_0001519",
                                    "node_attrs": {
                                      "clade_membership": {
                                        "value": "20B"
                                      },
                                      "div": 9,
                                      "custom_location": {
                                        "confidence": {
                                          "Brazil": 0.9986539350404429,
                                          "Rio Grande do Sul": 0.0012212604363638277
                                        },
                                        "entropy": 0.01070657526186039,
                                        "value": "Brazil"
                                      },
                                      "num_date": {
                                        "confidence": [
                                          2020.1819345014117,
                                          2020.2082087146862
                                        ],
                                        "value": 2020.199869391826
                                      },
                                      "subclade_membership": {
                                        "value": "20B"
                                      }
                                    }
                                  },
                                  {
                                    "branch_attrs": {
                                      "mutations": {}
                                    },
                                    "children": [
                                      {
                                        "branch_attrs": {
                                          "mutations": {}
                                        },
                                        "children": [
                                          {
                                            "branch_attrs": {
                                              "mutations": {}
                                            },
                                            "children": [
                                              {
                                                "branch_attrs": {
                                                  "labels": {
                                                    "aa": "ORF1a: T3058I"
                                                  },
                                                  "mutations": {
                                                    "ORF1a": [
                                                      "T3058I"
                                                    ],
                                                    "nuc": [
                                                      "C9438T"
                                                    ]
                                                  }
                                                },
                                                "children": [
                                                  {
                                                    "branch_attrs": {
                                                      "labels": {
                                                        "aa": "S: L5F"
                                                      },
                                                      "mutations": {
                                                        "S": [
                                                          "L5F"
                                                        ],
                                                        "nuc": [
                                                          "C21575T"
                                                        ]
                                                      }
                                                    },
                                                    "name": "Brazil/CE-L21-CD447/2020",
                                                    "node_attrs": {
                                                      "author": {
                                                        "author": "Samples: Nelson Gaburo Jr et al",
                                                        "paper_url": "https://dx.doi.org/10.1126/science.abd2161",
                                                        "title": "Evolution and epidemic spread of SARS-CoV-2 in Brazil",
                                                        "value": "Samples: Nelson Gaburo Jr et al"
                                                      },
                                                      "clade_membership": {
                                                        "value": "20B"
                                                      },
                                                      "country": {
                                                        "value": "Brazil"
                                                      },
                                                      "div": 10,
                                                      "division": {
                                                        "value": "Cear\u00e1"
                                                      },
                                                      "division_exposure": {
                                                        "value": "Cear\u00e1"
                                                      },
                                                      "gisaid_epi_isl": {
                                                        "value": "EPI_ISL_476369"
                                                      },
                                                      "host": {
                                                        "value": "Human"
                                                      },
                                                      "custom_location": {
                                                        "confidence": {
                                                          "Brazil": 1.0
                                                        },
                                                        "entropy": -1.000088900581841e-12,
                                                        "value": "Brazil"
                                                      },
                                                      "num_date": {
                                                        "confidence": [
                                                          2020.2636612021859,
                                                          2020.2636612021859
                                                        ],
                                                        "value": 2020.2636612021859
                                                      },
                                                      "originating_lab": {
                                                        "value": "DB Diagn\u00f3sticos do Brasil"
                                                      },
                                                      "pangolin_lineage": {
                                                        "value": "B.1.1.28"
                                                      },
                                                      "recency": {
                                                        "value": "Older"
                                                      },
                                                      "region": {
                                                        "value": "South America"
                                                      },
                                                      "region_exposure": {
                                                        "value": "South America"
                                                      },
                                                      "subclade_membership": {
                                                        "value": "20B"
                                                      },
                                                      "submitting_lab": {
                                                        "value": "Instituto de Medicina Tropical da Univesidade de S\u00e3o Paulo"
                                                      },
                                                      "url": "https://www.gisaid.org"
                                                    }
                                                  },
                                                  {
                                                    "branch_attrs": {
                                                      "labels": {
                                                        "aa": "ORF1a: P1158S, L3930F"
                                                      },
                                                      "mutations": {
                                                        "ORF1a": [
                                                          "P1158S",
                                                          "L3930F"
                                                        ],
                                                        "nuc": [
                                                          "C3737T",
                                                          "G5539A",
                                                          "C12053T",
                                                          "T25899C"
                                                        ]
                                                      }
                                                    },
                                                    "name": "Brazil/TO-1178/2020",
                                                    "node_attrs": {

                                                      "author": {
                                                        "author": "Claudio Tavares Sacchi et al",
                                                        "value": "Claudio Tavares Sacchi et al"
                                                      },
                                                      "clade_membership": {
                                                        "value": "20B"
                                                      },
                                                      "country": {
                                                        "value": "Brazil"
                                                      },
                                                      "div": 13,
                                                      "division": {
                                                        "value": "Tocantins"
                                                      },
                                                      "division_exposure": {
                                                        "value": "Tocantins"
                                                      },
                                                      "gisaid_epi_isl": {
                                                        "value": "EPI_ISL_943979"
                                                      },
                                                      "host": {
                                                        "value": "Human"
                                                      },
                                                      "custom_location": {
                                                        "confidence": {
                                                          "Brazil": 1.0
                                                        },
                                                        "entropy": -1.000088900581841e-12,
                                                        "value": "Brazil"
                                                      },
                                                      "location": {
                                                        "value": "Palmas"
                                                      },
                                                      "num_date": {
                                                        "confidence": [
                                                          2020.7745901639344,
                                                          2020.7745901639344
                                                        ],
                                                        "value": 2020.7745901639344
                                                      },
                                                      "originating_lab": {
                                                        "value": "LACEN do Estado de Tocantins"
                                                      },
                                                      "pangolin_lineage": {
                                                        "value": "B.1.1.28"
                                                      },
                                                      "recency": {
                                                        "value": "One month ago"
                                                      },
                                                      "region": {
                                                        "value": "South America"
                                                      },
                                                      "region_exposure": {
                                                        "value": "South America"
                                                      },

                                                      "subclade_membership": {
                                                        "value": "20B"
                                                      },
                                                      "submitting_lab": {
                                                        "value": "Instituto Adolfo Lutz, Interdiciplinary Procedures Center, Strategic Laboratory"
                                                      },
                                                      "url": "https://www.gisaid.org"
                                                    }
                                                  }
                                                ],
                                                "name": "NODE_0001508",
                                                "node_attrs": {
                                                  "clade_membership": {
                                                    "value": "20B"
                                                  },
                                                  "div": 9,
                                                  "custom_location": {
                                                    "confidence": {
                                                      "Brazil": 0.9970746028059188,
                                                      "Rio Grande do Sul": 0.00280180955521661
                                                    },
                                                    "entropy": 0.02054887323367561,
                                                    "value": "Brazil"
                                                  },
                                                  "num_date": {
                                                    "confidence": [
                                                      2020.23415284963,
                                                      2020.2636612021859
                                                    ],
                                                    "value": 2020.2513208975868
                                                  },
                                                  "subclade_membership": {
                                                    "value": "20B"
                                                  }
                                                }
                                              },
                                              {
                                                "branch_attrs": {
                                                  "mutations": {
                                                    "nuc": [
                                                      "C24904T"
                                                    ]
                                                  }
                                                },
                                                "children": [
                                                  {
                                                    "branch_attrs": {
                                                      "labels": {
                                                        "aa": "ORF1a: Q998L; ORF1b: I1227M, T2432I"
                                                      },
                                                      "mutations": {
                                                        "ORF1a": [
                                                          "Q998L"
                                                        ],
                                                        "ORF1b": [
                                                          "I1227M",
                                                          "T2432I"
                                                        ],
                                                        "nuc": [
                                                          "A3258T",
                                                          "A17148G",
                                                          "C20762T"
                                                        ]
                                                      }
                                                    },
                                                    "name": "Brazil/BA-05/2020",
                                                    "node_attrs": {

                                                      "author": {
                                                        "author": "Stephane Tosta et al",
                                                        "value": "Stephane Tosta et al"
                                                      },
                                                      "clade_membership": {
                                                        "value": "20B"
                                                      },
                                                      "country": {
                                                        "value": "Brazil"
                                                      },
                                                      "div": 12,
                                                      "division": {
                                                        "value": "Bahia"
                                                      },
                                                      "division_exposure": {
                                                        "value": "Bahia"
                                                      },
                                                      "gisaid_epi_isl": {
                                                        "value": "EPI_ISL_1068319"
                                                      },
                                                      "host": {
                                                        "value": "Human"
                                                      },
                                                      "custom_location": {
                                                        "confidence": {
                                                          "Brazil": 1.0
                                                        },
                                                        "entropy": -1.000088900581841e-12,
                                                        "value": "Brazil"
                                                      },
                                                      "num_date": {
                                                        "confidence": [
                                                          2020.386612021858,
                                                          2020.386612021858
                                                        ],
                                                        "value": 2020.386612021858
                                                      },
                                                      "originating_lab": {
                                                        "value": "Central Public Health Laboratory - LACEN -Bahia, Salvador, Brazil"
                                                      },
                                                      "pangolin_lineage": {
                                                        "value": "B.1.1.94"
                                                      },
                                                      "recency": {
                                                        "value": "One week ago"
                                                      },
                                                      "region": {
                                                        "value": "South America"
                                                      },
                                                      "region_exposure": {
                                                        "value": "South America"
                                                      },

                                                      "subclade_membership": {
                                                        "value": "20B"
                                                      },
                                                      "submitting_lab": {
                                                        "value": "Central Public Health Laboratory - LACEN -Bahia, Salvador, Brazil"
                                                      },
                                                      "url": "https://www.gisaid.org"
                                                    }
                                                  },
                                                  {
                                                    "branch_attrs": {
                                                      "labels": {
                                                        "aa": "ORF1a: H83Y, L3086F"
                                                      },
                                                      "mutations": {
                                                        "ORF1a": [
                                                          "H83Y",
                                                          "L3086F"
                                                        ],
                                                        "nuc": [
                                                          "C512T",
                                                          "C9521T",
                                                          "C18348T",
                                                          "C29296T"
                                                        ]
                                                      }
                                                    },
                                                    "children": [
                                                      {
                                                        "branch_attrs": {
                                                          "labels": {
                                                            "aa": "N: G200D; ORF1a: M2347L, S3173G, G3827E; ORF1b: I1498S, M1499I, D2333A, Q2335P; S: A262G"
                                                          },
                                                          "mutations": {
                                                            "N": [
                                                              "G200D"
                                                            ],
                                                            "ORF1a": [
                                                              "M2347L",
                                                              "S3173G",
                                                              "G3827E"
                                                            ],
                                                            "ORF1b": [
                                                              "I1498S",
                                                              "M1499I",
                                                              "D2333A",
                                                              "Q2335P"
                                                            ],
                                                            "S": [
                                                              "A262G"
                                                            ],
                                                            "nuc": [
                                                              "C3811T",
                                                              "A7304C",
                                                              "A9782G",
                                                              "G11745A",
                                                              "T17960G",
                                                              "A17961C",
                                                              "G17964C",
                                                              "A20465C",
                                                              "T20466A",
                                                              "G20469A",
                                                              "A20471C",
                                                              "A20472T",
                                                              "C22347G",
                                                              "G28872A"
                                                            ]
                                                          }
                                                        },
                                                        "name": "Brazil/RS-82912/2020",
                                                        "node_attrs": {

                                                          "author": {
                                                            "author": "Aline Campos et al",
                                                            "value": "Aline Campos et al"
                                                          },
                                                          "clade_membership": {
                                                            "value": "20B"
                                                          },
                                                          "country": {
                                                            "value": "Brazil"
                                                          },
                                                          "div": 27,
                                                          "division": {
                                                            "value": "Rio Grande do Sul"
                                                          },
                                                          "division_exposure": {
                                                            "value": "Rio Grande do Sul"
                                                          },
                                                          "gisaid_epi_isl": {
                                                            "value": "EPI_ISL_943606"
                                                          },
                                                          "host": {
                                                            "value": "Human"
                                                          },
                                                          "custom_location": {
                                                            "confidence": {
                                                              "Rio Grande do Sul": 1.0
                                                            },
                                                            "entropy": -1.000088900581841e-12,
                                                            "value": "Rio Grande do Sul"
                                                          },
                                                          "location": {
                                                            "value": "Passo Fundo"
                                                          },
                                                          "num_date": {
                                                            "confidence": [
                                                              2020.8811475409836,
                                                              2020.8811475409836
                                                            ],
                                                            "value": 2020.8811475409836
                                                          },
                                                          "originating_lab": {
                                                            "value": "Central Laboratory of Public Health of Rio Grande do Sul (Lacen-RS)"
                                                          },
                                                          "pangolin_lineage": {
                                                            "value": "B.1.1.94"
                                                          },
                                                          "recency": {
                                                            "value": "One month ago"
                                                          },
                                                          "region": {
                                                            "value": "South America"
                                                          },
                                                          "region_exposure": {
                                                            "value": "South America"
                                                          },

                                                          "subclade_membership": {
                                                            "value": "20B"
                                                          },
                                                          "submitting_lab": {
                                                            "value": "State Center for Health Surveillance of the Health Department of the State of Rio Grande do Sul (CEVS/SES-RS)"
                                                          },
                                                          "url": "https://www.gisaid.org"
                                                        }
                                                      },
                                                      {
                                                        "branch_attrs": {
                                                          "mutations": {}
                                                        },
                                                        "children": [
                                                          {
                                                            "branch_attrs": {
                                                              "labels": {
                                                                "aa": "ORF1a: P1541S, K2200N, A2584V"
                                                              },
                                                              "mutations": {
                                                                "ORF1a": [
                                                                  "P1541S",
                                                                  "K2200N",
                                                                  "A2584V"
                                                                ],
                                                                "nuc": [
                                                                  "A2530G",
                                                                  "C4886T",
                                                                  "G6865T",
                                                                  "G7675T",
                                                                  "C8016T",
                                                                  "C21742T",
                                                                  "T22192C",
                                                                  "A25917G"
                                                                ]
                                                              }
                                                            },
                                                            "name": "Brazil/30252CVL/2020",
                                                            "node_attrs": {

                                                              "author": {
                                                                "author": "Sant'Anna et al.",
                                                                "value": "Sant'Anna et al."
                                                              },
                                                              "clade_membership": {
                                                                "value": "20B"
                                                              },
                                                              "country": {
                                                                "value": "Brazil"
                                                              },
                                                              "div": 21,
                                                              "division": {
                                                                "value": "Rio Grande do Sul"
                                                              },
                                                              "division_exposure": {
                                                                "value": "Rio Grande do Sul"
                                                              },
                                                              "host": {
                                                                "value": "human"
                                                              },
                                                              "custom_location": {
                                                                "confidence": {
                                                                  "Rio Grande do Sul": 1.0
                                                                },
                                                                "entropy": -1.000088900581841e-12,
                                                                "value": "Rio Grande do Sul"
                                                              },
                                                              "location": {
                                                                "value": "Sapucaia do Sul"
                                                              },
                                                              "num_date": {
                                                                "confidence": [
                                                                  2020.8674863387978,
                                                                  2020.8674863387978
                                                                ],
                                                                "value": 2020.8674863387978
                                                              },
                                                              "originating_lab": {
                                                                "value": "UNIDADE DE PRONTO ATENDIMENTO DE SAPUCAIA DO SUL UPA"
                                                              },
                                                              "pangolin_lineage": {
                                                                "value": "B.1.1.94"
                                                              },
                                                              "recency": {
                                                                "value": "1-2 days ago"
                                                              },
                                                              "regiao": {
                                                                "value": "canoas"
                                                              },
                                                              "region": {
                                                                "value": "South America"
                                                              },
                                                              "region_exposure": {
                                                                "value": "South America"
                                                              },

                                                              "subclade_membership": {
                                                                "value": "20B"
                                                              },
                                                              "submitting_lab": {
                                                                "value": "epiclin"
                                                              }
                                                            }
                                                          },
                                                          {
                                                            "branch_attrs": {
                                                              "labels": {
                                                                "aa": "ORF7a: T14I"
                                                              },
                                                              "mutations": {
                                                                "ORF7a": [
                                                                  "T14I"
                                                                ],
                                                                "nuc": [
                                                                  "C683T",
                                                                  "C8956T",
                                                                  "G14268A",
                                                                  "C18252T",
                                                                  "C27213T",
                                                                  "C27434T"
                                                                ]
                                                              }
                                                            },
                                                            "name": "Brazil/SP-873/2020",
                                                            "node_attrs": {

                                                              "author": {
                                                                "author": "Claudio Tavares Sacchi et al",
                                                                "value": "Claudio Tavares Sacchi et al"
                                                              },
                                                              "clade_membership": {
                                                                "value": "20B"
                                                              },
                                                              "country": {
                                                                "value": "Brazil"
                                                              },
                                                              "div": 19,
                                                              "division": {
                                                                "value": "S\u00e3o Paulo"
                                                              },
                                                              "division_exposure": {
                                                                "value": "S\u00e3o Paulo"
                                                              },
                                                              "gisaid_epi_isl": {
                                                                "value": "EPI_ISL_776769"
                                                              },
                                                              "host": {
                                                                "value": "Human"
                                                              },
                                                              "custom_location": {
                                                                "confidence": {
                                                                  "Brazil": 0.9999999999999999
                                                                },
                                                                "entropy": -9.99866855976916e-13,
                                                                "value": "Brazil"
                                                              },
                                                              "location": {
                                                                "value": "Sao Bernardo do Campo"
                                                              },
                                                              "num_date": {
                                                                "confidence": [
                                                                  2020.9139344262296,
                                                                  2020.9139344262296
                                                                ],
                                                                "value": 2020.9139344262296
                                                              },
                                                              "originating_lab": {
                                                                "value": "Instituto Adolfo Lutz - Regional de Santo Andre"
                                                              },
                                                              "pangolin_lineage": {
                                                                "value": "B.1.1.94"
                                                              },
                                                              "recency": {
                                                                "value": "Older"
                                                              },
                                                              "region": {
                                                                "value": "South America"
                                                              },
                                                              "region_exposure": {
                                                                "value": "South America"
                                                              },

                                                              "subclade_membership": {
                                                                "value": "20B"
                                                              },
                                                              "submitting_lab": {
                                                                "value": "Instituto Adolfo Lutz, Interdiciplinary Procedures Center, Strategic Laboratory"
                                                              },
                                                              "url": "https://www.gisaid.org"
                                                            }
                                                          }
                                                        ],
                                                        "name": "NODE_0003532",
                                                        "node_attrs": {
                                                          "clade_membership": {
                                                            "value": "20B"
                                                          },
                                                          "div": 13,
                                                          "custom_location": {
                                                            "confidence": {
                                                              "Brazil": 0.45357154397294985,
                                                              "Rio Grande do Sul": 0.5462936710116763
                                                            },
                                                            "entropy": 0.6901514375699331,
                                                            "value": "Rio Grande do Sul"
                                                          },
                                                          "num_date": {
                                                            "confidence": [
                                                              2020.3613706667006,
                                                              2020.6842755446705
                                                            ],
                                                            "value": 2020.5711944846928
                                                          },
                                                          "subclade_membership": {
                                                            "value": "20B"
                                                          }
                                                        }
                                                      }
                                                    ],
                                                    "name": "NODE_0001521",
                                                    "node_attrs": {
                                                      "clade_membership": {
                                                        "value": "20B"
                                                      },
                                                      "div": 13,
                                                      "custom_location": {
                                                        "confidence": {
                                                          "Brazil": 0.44835745120243137,
                                                          "Rio Grande do Sul": 0.5515052405043566
                                                        },
                                                        "entropy": 0.6891479540588528,
                                                        "value": "Rio Grande do Sul"
                                                      },
                                                      "num_date": {
                                                        "confidence": [
                                                          2020.36971437826,
                                                          2020.6925030682035
                                                        ],
                                                        "value": 2020.4791021886454
                                                      },
                                                      "subclade_membership": {
                                                        "value": "20B"
                                                      }
                                                    }
                                                  }
                                                ],
                                                "name": "NODE_0001520",
                                                "node_attrs": {
                                                  "clade_membership": {
                                                    "value": "20B"
                                                  },
                                                  "div": 9,
                                                  "custom_location": {
                                                    "confidence": {
                                                      "Brazil": 0.9333904951791077,
                                                      "Rio Grande do Sul": 0.06642303108771225
                                                    },
                                                    "entropy": 0.2461444192290842,
                                                    "value": "Brazil"
                                                  },
                                                  "num_date": {
                                                    "confidence": [
                                                      2020.2197626019267,
                                                      2020.3730983701887
                                                    ],
                                                    "value": 2020.279299735585
                                                  },
                                                  "subclade_membership": {
                                                    "value": "20B"
                                                  }
                                                }
                                              }
                                            ],
                                            "name": "NODE_0003528",
                                            "node_attrs": {
                                              "clade_membership": {
                                                "value": "20B"
                                              },
                                              "div": 8,
                                              "custom_location": {
                                                "confidence": {
                                                  "Brazil": 0.9761081920017114,
                                                  "Rio Grande do Sul": 0.02374982392549433
                                                },
                                                "entropy": 0.11374602404202187,
                                                "value": "Brazil"
                                              },
                                              "num_date": {
                                                "confidence": [
                                                  2020.2108263289492,
                                                  2020.259018773557
                                                ],
                                                "value": 2020.2322657852362
                                              },
                                              "subclade_membership": {
                                                "value": "20B"
                                              }
                                            }
                                          },
                                          {
                                            "branch_attrs": {
                                              "mutations": {}
                                            },
                                            "children": [
                                              {
                                                "branch_attrs": {
                                                  "labels": {
                                                    "aa": "ORF1a: M3934I; ORF1b: V1149L, V1195F; ORF8: A51V"
                                                  },
                                                  "mutations": {
                                                    "ORF1a": [
                                                      "M3934I"
                                                    ],
                                                    "ORF1b": [
                                                      "V1149L",
                                                      "V1195F"
                                                    ],
                                                    "ORF8": [
                                                      "A51V"
                                                    ],
                                                    "nuc": [
                                                      "G12067T",
                                                      "G16912T",
                                                      "G17050T",
                                                      "T24295C",
                                                      "C28045T"
                                                    ]
                                                  }
                                                },
                                                "children": [
                                                  {
                                                    "branch_attrs": {
                                                      "labels": {
                                                        "aa": "ORF1a: T2280I"
                                                      },
                                                      "mutations": {
                                                        "ORF1a": [
                                                          "T2280I"
                                                        ],
                                                        "nuc": [
                                                          "C7104T",
                                                          "C23896T"
                                                        ]
                                                      }
                                                    },
                                                    "name": "Brazil/15968CVL/2020",
                                                    "node_attrs": {

                                                      "author": {
                                                        "author": "Sant'Anna et al.",
                                                        "value": "Sant'Anna et al."
                                                      },
                                                      "clade_membership": {
                                                        "value": "20B"
                                                      },
                                                      "country": {
                                                        "value": "Brazil"
                                                      },
                                                      "div": 15,
                                                      "division": {
                                                        "value": "Rio Grande do Sul"
                                                      },
                                                      "division_exposure": {
                                                        "value": "Rio Grande do Sul"
                                                      },
                                                      "host": {
                                                        "value": "human"
                                                      },
                                                      "custom_location": {
                                                        "confidence": {
                                                          "Rio Grande do Sul": 1.0
                                                        },
                                                        "entropy": -1.000088900581841e-12,
                                                        "value": "Rio Grande do Sul"
                                                      },
                                                      "location": {
                                                        "value": "Sapiranga"
                                                      },
                                                      "num_date": {
                                                        "confidence": [
                                                          2020.646174863388,
                                                          2020.646174863388
                                                        ],
                                                        "value": 2020.646174863388
                                                      },
                                                      "originating_lab": {
                                                        "value": "Centro de Refer\u00eancia em S\u00edndromes Gripais"
                                                      },
                                                      "pangolin_lineage": {
                                                        "value": "B.1.1.28"
                                                      },
                                                      "recency": {
                                                        "value": "1-2 days ago"
                                                      },
                                                      "regiao": {
                                                        "value": "novo_hamburgo"
                                                      },
                                                      "region": {
                                                        "value": "South America"
                                                      },
                                                      "region_exposure": {
                                                        "value": "South America"
                                                      },

                                                      "subclade_membership": {
                                                        "value": "20B"
                                                      },
                                                      "submitting_lab": {
                                                        "value": "epiclin"
                                                      }
                                                    }
                                                  },
                                                  {
                                                    "branch_attrs": {
                                                      "mutations": {
                                                        "nuc": [
                                                          "T5278C",
                                                          "T6148G",
                                                          "C27920T",
                                                          "C28603T"
                                                        ]
                                                      }
                                                    },
                                                    "name": "Brazil/25360CVL/2020",
                                                    "node_attrs": {

                                                      "author": {
                                                        "author": "Sant'Anna et al.",
                                                        "value": "Sant'Anna et al."
                                                      },
                                                      "clade_membership": {
                                                        "value": "20B"
                                                      },
                                                      "country": {
                                                        "value": "Brazil"
                                                      },
                                                      "div": 17,
                                                      "division": {
                                                        "value": "Rio Grande do Sul"
                                                      },
                                                      "division_exposure": {
                                                        "value": "Rio Grande do Sul"
                                                      },
                                                      "host": {
                                                        "value": "human"
                                                      },
                                                      "custom_location": {
                                                        "confidence": {
                                                          "Rio Grande do Sul": 1.0
                                                        },
                                                        "entropy": -1.000088900581841e-12,
                                                        "value": "Rio Grande do Sul"
                                                      },
                                                      "location": {
                                                        "value": "Sapiranga"
                                                      },
                                                      "num_date": {
                                                        "confidence": [
                                                          2020.8046448087432,
                                                          2020.8046448087432
                                                        ],
                                                        "value": 2020.8046448087432
                                                      },
                                                      "originating_lab": {
                                                        "value": "CENTRO DE REFERENCIA EM SINDROMES GRIPAIS"
                                                      },
                                                      "pangolin_lineage": {
                                                        "value": "B.1.1.28"
                                                      },
                                                      "recency": {
                                                        "value": "1-2 days ago"
                                                      },
                                                      "regiao": {
                                                        "value": "novo_hamburgo"
                                                      },
                                                      "region": {
                                                        "value": "South America"
                                                      },
                                                      "region_exposure": {
                                                        "value": "South America"
                                                      },

                                                      "subclade_membership": {
                                                        "value": "20B"
                                                      },
                                                      "submitting_lab": {
                                                        "value": "epiclin"
                                                      }
                                                    }
                                                  }
                                                ],
                                                "name": "NODE_0001897",
                                                "node_attrs": {
                                                  "clade_membership": {
                                                    "value": "20B"
                                                  },
                                                  "div": 13,
                                                  "custom_location": {
                                                    "confidence": {
                                                      "Brazil": 0.06964324021790451,
                                                      "Rio Grande do Sul": 0.930317229165181
                                                    },
                                                    "entropy": 0.2531766965954007,
                                                    "value": "Rio Grande do Sul"
                                                  },
                                                  "num_date": {
                                                    "confidence": [
                                                      2020.4853340017448,
                                                      2020.6339975353665
                                                    ],
                                                    "value": 2020.5900942924525
                                                  },
                                                  "subclade_membership": {
                                                    "value": "20B"
                                                  }
                                                }
                                              },
                                              {
                                                "branch_attrs": {
                                                  "mutations": {}
                                                },
                                                "children": [
                                                  {
                                                    "branch_attrs": {
                                                      "mutations": {
                                                        "nuc": [
                                                          "G19419T"
                                                        ]
                                                      }
                                                    },
                                                    "children": [
                                                      {
                                                        "branch_attrs": {
                                                          "labels": {
                                                            "aa": "E: V24A; ORF1a: L3930F; ORF3a: L106F"
                                                          },
                                                          "mutations": {
                                                            "E": [
                                                              "V24A"
                                                            ],
                                                            "ORF1a": [
                                                              "L3930F"
                                                            ],
                                                            "ORF3a": [
                                                              "L106F"
                                                            ],
                                                            "nuc": [
                                                              "G4486A",
                                                              "C9133T",
                                                              "C12053T",
                                                              "C18204T",
                                                              "T18927C",
                                                              "C25708T",
                                                              "T26315C"
                                                            ]
                                                          }
                                                        },
                                                        "name": "Brazil/RJ-00405/2020",
                                                        "node_attrs": {
                                                          "author": {
                                                            "author": "Carolina M Voloch et al",
                                                            "value": "Carolina M Voloch et al"
                                                          },
                                                          "clade_membership": {
                                                            "value": "20B"
                                                          },
                                                          "country": {
                                                            "value": "Brazil"
                                                          },
                                                          "div": 16,
                                                          "division": {
                                                            "value": "Rio de Janeiro"
                                                          },
                                                          "division_exposure": {
                                                            "value": "Rio de Janeiro"
                                                          },
                                                          "gisaid_epi_isl": {
                                                            "value": "EPI_ISL_717808"
                                                          },
                                                          "host": {
                                                            "value": "Human"
                                                          },
                                                          "custom_location": {
                                                            "confidence": {
                                                              "Brazil": 1.0
                                                            },
                                                            "entropy": -1.000088900581841e-12,
                                                            "value": "Brazil"
                                                          },
                                                          "location": {
                                                            "value": "Rio de Janeiro"
                                                          },
                                                          "num_date": {
                                                            "confidence": [
                                                              2020.8401639344263,
                                                              2020.8401639344263
                                                            ],
                                                            "value": 2020.8401639344263
                                                          },
                                                          "originating_lab": {
                                                            "value": "Laboratorio de Virologia Molecular / UFRJ"
                                                          },
                                                          "pangolin_lineage": {
                                                            "value": "B.1.1.28"
                                                          },
                                                          "recency": {
                                                            "value": "Older"
                                                          },
                                                          "region": {
                                                            "value": "South America"
                                                          },
                                                          "region_exposure": {
                                                            "value": "South America"
                                                          },

                                                          "subclade_membership": {
                                                            "value": "20B"
                                                          },
                                                          "submitting_lab": {
                                                            "value": "Bioinformatics Laboratory / LNCC"
                                                          },
                                                          "url": "https://www.gisaid.org"
                                                        }
                                                      },
                                                      {
                                                        "branch_attrs": {
                                                          "labels": {
                                                            "aa": "ORF1a: S2822F, L3313F, A3357V, A3392V; ORF8: T11I"
                                                          },
                                                          "mutations": {
                                                            "ORF1a": [
                                                              "S2822F",
                                                              "L3313F",
                                                              "A3357V",
                                                              "A3392V"
                                                            ],
                                                            "ORF8": [
                                                              "T11I"
                                                            ],
                                                            "nuc": [
                                                              "G210C",
                                                              "C8730T",
                                                              "C10202T",
                                                              "C10335T",
                                                              "C10440T",
                                                              "T23443C",
                                                              "C27002T",
                                                              "C27925T",
                                                              "C28708T"
                                                            ]
                                                          }
                                                        },
                                                        "children": [
                                                          {
                                                            "branch_attrs": {
                                                              "mutations": {}
                                                            },
                                                            "name": "Brazil/BA-44/2020",
                                                            "node_attrs": {

                                                              "author": {
                                                                "author": "Stephane Tosta et al",
                                                                "value": "Stephane Tosta et al"
                                                              },
                                                              "clade_membership": {
                                                                "value": "20B"
                                                              },
                                                              "country": {
                                                                "value": "Brazil"
                                                              },
                                                              "div": 18,
                                                              "division": {
                                                                "value": "Bahia"
                                                              },
                                                              "division_exposure": {
                                                                "value": "Bahia"
                                                              },
                                                              "gisaid_epi_isl": {
                                                                "value": "EPI_ISL_978529"
                                                              },
                                                              "host": {
                                                                "value": "Human"
                                                              },
                                                              "custom_location": {
                                                                "confidence": {
                                                                  "Brazil": 1.0
                                                                },
                                                                "entropy": -1.000088900581841e-12,
                                                                "value": "Brazil"
                                                              },
                                                              "num_date": {
                                                                "confidence": [
                                                                  2020.8674863387978,
                                                                  2020.8674863387978
                                                                ],
                                                                "value": 2020.8674863387978
                                                              },
                                                              "originating_lab": {
                                                                "value": "Central Public Health Laboratory - LACEN -Bahia, Salvador, Brazil"
                                                              },
                                                              "pangolin_lineage": {
                                                                "value": "B.1.1.28"
                                                              },
                                                              "recency": {
                                                                "value": "One month ago"
                                                              },
                                                              "region": {
                                                                "value": "South America"
                                                              },
                                                              "region_exposure": {
                                                                "value": "South America"
                                                              },

                                                              "subclade_membership": {
                                                                "value": "20B"
                                                              },
                                                              "submitting_lab": {
                                                                "value": "Central Public Health Laboratory - LACEN -Bahia, Salvador, Brazil"
                                                              },
                                                              "url": "https://www.gisaid.org"
                                                            }
                                                          },
                                                          {
                                                            "branch_attrs": {
                                                              "mutations": {}
                                                            },
                                                            "name": "Brazil/BA-44.1/2020",
                                                            "node_attrs": {

                                                              "author": {
                                                                "author": "Stephane Tosta et al",
                                                                "value": "Stephane Tosta et al"
                                                              },
                                                              "clade_membership": {
                                                                "value": "20B"
                                                              },
                                                              "country": {
                                                                "value": "Brazil"
                                                              },
                                                              "div": 18,
                                                              "division": {
                                                                "value": "Bahia"
                                                              },
                                                              "division_exposure": {
                                                                "value": "Bahia"
                                                              },
                                                              "gisaid_epi_isl": {
                                                                "value": "EPI_ISL_1068358"
                                                              },
                                                              "host": {
                                                                "value": "Human"
                                                              },
                                                              "custom_location": {
                                                                "confidence": {
                                                                  "Brazil": 1.0
                                                                },
                                                                "entropy": -1.000088900581841e-12,
                                                                "value": "Brazil"
                                                              },
                                                              "num_date": {
                                                                "confidence": [
                                                                  2020.8674863387978,
                                                                  2020.8674863387978
                                                                ],
                                                                "value": 2020.8674863387978
                                                              },
                                                              "originating_lab": {
                                                                "value": "Central Public Health Laboratory - LACEN -Bahia, Salvador, Brazil"
                                                              },
                                                              "pangolin_lineage": {
                                                                "value": "B.1.1.28"
                                                              },
                                                              "recency": {
                                                                "value": "One week ago"
                                                              },
                                                              "region": {
                                                                "value": "South America"
                                                              },
                                                              "region_exposure": {
                                                                "value": "South America"
                                                              },

                                                              "subclade_membership": {
                                                                "value": "20B"
                                                              },
                                                              "submitting_lab": {
                                                                "value": "Central Public Health Laboratory - LACEN -Bahia, Salvador, Brazil"
                                                              },
                                                              "url": "https://www.gisaid.org"
                                                            }
                                                          }
                                                        ],
                                                        "name": "NODE_0001513",
                                                        "node_attrs": {
                                                          "clade_membership": {
                                                            "value": "20B"
                                                          },
                                                          "div": 18,
                                                          "custom_location": {
                                                            "confidence": {
                                                              "Brazil": 0.9989233053074691
                                                            },
                                                            "entropy": 0.00885822684711743,
                                                            "value": "Brazil"
                                                          },
                                                          "num_date": {
                                                            "confidence": [
                                                              2020.823542698553,
                                                              2020.8674863387978
                                                            ],
                                                            "value": 2020.8674863387978
                                                          },
                                                          "subclade_membership": {
                                                            "value": "20B"
                                                          }
                                                        }
                                                      }
                                                    ],
                                                    "name": "NODE_0001512",
                                                    "node_attrs": {
                                                      "clade_membership": {
                                                        "value": "20B"
                                                      },
                                                      "div": 9,
                                                      "custom_location": {
                                                        "confidence": {
                                                          "Brazil": 0.9977069565500308,
                                                          "Rio Grande do Sul": 0.0021651145477436726
                                                        },
                                                        "entropy": 0.016769765441307594,
                                                        "value": "Brazil"
                                                      },
                                                      "num_date": {
                                                        "confidence": [
                                                          2020.183631419931,
                                                          2020.6413383000424
                                                        ],
                                                        "value": 2020.4702218198884
                                                      },
                                                      "subclade_membership": {
                                                        "value": "20B"
                                                      }
                                                    }
                                                  },
                                                  {
                                                    "branch_attrs": {
                                                      "mutations": {}
                                                    },
                                                    "children": [
                                                      {
                                                        "branch_attrs": {
                                                          "labels": {
                                                            "aa": "ORF3a: H78Y; ORF8: I39T"
                                                          },
                                                          "mutations": {
                                                            "ORF3a": [
                                                              "H78Y"
                                                            ],
                                                            "ORF8": [
                                                              "I39T"
                                                            ],
                                                            "nuc": [
                                                              "C25624T",
                                                              "T28009C",
                                                              "C29640T"
                                                            ]
                                                          }
                                                        },
                                                        "children": [
                                                          {
                                                            "branch_attrs": {
                                                              "labels": {
                                                                "aa": "ORF1a: S2103F, A3615V; S: V327I"
                                                              },
                                                              "mutations": {
                                                                "ORF1a": [
                                                                  "S2103F",
                                                                  "A3615V"
                                                                ],
                                                                "S": [
                                                                  "V327I"
                                                                ],
                                                                "nuc": [
                                                                  "T628C",
                                                                  "C6573T",
                                                                  "C11109T",
                                                                  "C12676T",
                                                                  "T19584C",
                                                                  "G22541A"
                                                                ]
                                                              }
                                                            },
                                                            "children": [
                                                              {
                                                                "branch_attrs": {
                                                                  "labels": {
                                                                    "aa": "ORF1b: G1667R"
                                                                  },
                                                                  "mutations": {
                                                                    "ORF1b": [
                                                                      "G1667R"
                                                                    ],
                                                                    "nuc": [
                                                                      "G18466A"
                                                                    ]
                                                                  }
                                                                },
                                                                "name": "Brazil/RJ-00424/2020",
                                                                "node_attrs": {

                                                                  "author": {
                                                                    "author": "Carolina M Voloch et al",
                                                                    "value": "Carolina M Voloch et al"
                                                                  },
                                                                  "clade_membership": {
                                                                    "value": "20B"
                                                                  },
                                                                  "country": {
                                                                    "value": "Brazil"
                                                                  },
                                                                  "div": 18,
                                                                  "division": {
                                                                    "value": "Rio de Janeiro"
                                                                  },
                                                                  "division_exposure": {
                                                                    "value": "Rio de Janeiro"
                                                                  },
                                                                  "gisaid_epi_isl": {
                                                                    "value": "EPI_ISL_717826"
                                                                  },
                                                                  "host": {
                                                                    "value": "Human"
                                                                  },
                                                                  "custom_location": {
                                                                    "confidence": {
                                                                      "Brazil": 1.0
                                                                    },
                                                                    "entropy": -1.000088900581841e-12,
                                                                    "value": "Brazil"
                                                                  },
                                                                  "location": {
                                                                    "value": "Rio de Janeiro"
                                                                  },
                                                                  "num_date": {
                                                                    "confidence": [
                                                                      2020.8401639344263,
                                                                      2020.8401639344263
                                                                    ],
                                                                    "value": 2020.8401639344263
                                                                  },
                                                                  "originating_lab": {
                                                                    "value": "Laboratorio de Virologia Molecular / UFRJ"
                                                                  },
                                                                  "pangolin_lineage": {
                                                                    "value": "B.1.1.28"
                                                                  },
                                                                  "recency": {
                                                                    "value": "Older"
                                                                  },
                                                                  "region": {
                                                                    "value": "South America"
                                                                  },
                                                                  "region_exposure": {
                                                                    "value": "South America"
                                                                  },

                                                                  "subclade_membership": {
                                                                    "value": "20B"
                                                                  },
                                                                  "submitting_lab": {
                                                                    "value": "Bioinformatics Laboratory / LNCC"
                                                                  },
                                                                  "url": "https://www.gisaid.org"
                                                                }
                                                              },
                                                              {
                                                                "branch_attrs": {
                                                                  "labels": {
                                                                    "aa": "ORF1b: A391S; ORF7a: V104F"
                                                                  },
                                                                  "mutations": {
                                                                    "ORF1b": [
                                                                      "A391S"
                                                                    ],
                                                                    "ORF7a": [
                                                                      "V104F"
                                                                    ],
                                                                    "nuc": [
                                                                      "G14638T",
                                                                      "G27703T",
                                                                      "C28253T"
                                                                    ]
                                                                  }
                                                                },
                                                                "name": "Brazil/RJ-00427/2020",
                                                                "node_attrs": {
                                                                  "author": {
                                                                    "author": "Carolina M Voloch et al",
                                                                    "value": "Carolina M Voloch et al"
                                                                  },
                                                                  "clade_membership": {
                                                                    "value": "20B"
                                                                  },
                                                                  "country": {
                                                                    "value": "Brazil"
                                                                  },
                                                                  "div": 20,
                                                                  "division": {
                                                                    "value": "Rio de Janeiro"
                                                                  },
                                                                  "division_exposure": {
                                                                    "value": "Rio de Janeiro"
                                                                  },
                                                                  "gisaid_epi_isl": {
                                                                    "value": "EPI_ISL_717829"
                                                                  },
                                                                  "host": {
                                                                    "value": "Human"
                                                                  },
                                                                  "custom_location": {
                                                                    "confidence": {
                                                                      "Brazil": 1.0
                                                                    },
                                                                    "entropy": -1.000088900581841e-12,
                                                                    "value": "Brazil"
                                                                  },
                                                                  "location": {
                                                                    "value": "Rio de Janeiro"
                                                                  },
                                                                  "num_date": {
                                                                    "confidence": [
                                                                      2020.8428961748634,
                                                                      2020.8428961748634
                                                                    ],
                                                                    "value": 2020.8428961748634
                                                                  },
                                                                  "originating_lab": {
                                                                    "value": "Laboratorio de Virologia Molecular / UFRJ"
                                                                  },
                                                                  "pangolin_lineage": {
                                                                    "value": "B.1.1.28"
                                                                  },
                                                                  "recency": {
                                                                    "value": "Older"
                                                                  },
                                                                  "region": {
                                                                    "value": "South America"
                                                                  },
                                                                  "region_exposure": {
                                                                    "value": "South America"
                                                                  },

                                                                  "subclade_membership": {
                                                                    "value": "20B"
                                                                  },
                                                                  "submitting_lab": {
                                                                    "value": "Bioinformatics Laboratory / LNCC"
                                                                  },
                                                                  "url": "https://www.gisaid.org"
                                                                }
                                                              }
                                                            ],
                                                            "name": "NODE_0001899",
                                                            "node_attrs": {
                                                              "clade_membership": {
                                                                "value": "20B"
                                                              },
                                                              "div": 17,
                                                              "custom_location": {
                                                                "confidence": {
                                                                  "Brazil": 0.9989152994574172
                                                                },
                                                                "entropy": 0.008913849204118779,
                                                                "value": "Brazil"
                                                              },
                                                              "num_date": {
                                                                "confidence": [
                                                                  2020.6947750643471,
                                                                  2020.8185783833321
                                                                ],
                                                                "value": 2020.7781111775284
                                                              },
                                                              "subclade_membership": {
                                                                "value": "20B"
                                                              }
                                                            }
                                                          },
                                                          {
                                                            "branch_attrs": {
                                                              "labels": {
                                                                "aa": "ORF1a: V3718F"
                                                              },
                                                              "mutations": {
                                                                "ORF1a": [
                                                                  "V3718F"
                                                                ],
                                                                "nuc": [
                                                                  "G11417T",
                                                                  "G21255T"
                                                                ]
                                                              }
                                                            },
                                                            "children": [
                                                              {
                                                                "branch_attrs": {
                                                                  "labels": {
                                                                    "aa": "N: P6H; ORF1a: T1543I; ORF1b: A7V; ORF9b: P3T; S: A222V, N679K"
                                                                  },
                                                                  "mutations": {
                                                                    "N": [
                                                                      "P6H"
                                                                    ],
                                                                    "ORF1a": [
                                                                      "T1543I"
                                                                    ],
                                                                    "ORF1b": [
                                                                      "A7V"
                                                                    ],
                                                                    "ORF9b": [
                                                                      "P3T"
                                                                    ],
                                                                    "S": [
                                                                      "A222V",
                                                                      "N679K"
                                                                    ],
                                                                    "nuc": [
                                                                      "C1471T",
                                                                      "C4893T",
                                                                      "C13487T",
                                                                      "C22227T",
                                                                      "T23599A",
                                                                      "C24130T",
                                                                      "C28290A"
                                                                    ]
                                                                  }
                                                                },
                                                                "name": "Brazil/PR-28610/2020",
                                                                "node_attrs": {
                                                                  "author": {
                                                                    "author": "Paola Resende et al",
                                                                    "value": "Paola Resende et al B"
                                                                  },
                                                                  "clade_membership": {
                                                                    "value": "20B"
                                                                  },
                                                                  "country": {
                                                                    "value": "Brazil"
                                                                  },
                                                                  "div": 20,
                                                                  "division": {
                                                                    "value": "Paran\u00e1"
                                                                  },
                                                                  "division_exposure": {
                                                                    "value": "Paran\u00e1"
                                                                  },
                                                                  "gisaid_epi_isl": {
                                                                    "value": "EPI_ISL_792654"
                                                                  },
                                                                  "host": {
                                                                    "value": "Human"
                                                                  },
                                                                  "custom_location": {
                                                                    "confidence": {
                                                                      "Brazil": 1.0
                                                                    },
                                                                    "entropy": -1.000088900581841e-12,
                                                                    "value": "Brazil"
                                                                  },
                                                                  "location": {
                                                                    "value": "Londrina"
                                                                  },
                                                                  "num_date": {
                                                                    "confidence": [
                                                                      2020.8948087431695,
                                                                      2020.8948087431695
                                                                    ],
                                                                    "value": 2020.8948087431695
                                                                  },
                                                                  "originating_lab": {
                                                                    "value": "LACEN-PR"
                                                                  },
                                                                  "pangolin_lineage": {
                                                                    "value": "B.1.1.28"
                                                                  },
                                                                  "recency": {
                                                                    "value": "Older"
                                                                  },
                                                                  "region": {
                                                                    "value": "South America"
                                                                  },
                                                                  "region_exposure": {
                                                                    "value": "South America"
                                                                  },
                                                                  "subclade_membership": {
                                                                    "value": "20B"
                                                                  },
                                                                  "submitting_lab": {
                                                                    "value": "Laboratory of Respiratory Viruses and Measles, Oswaldo Cruz Institute, FIOCRUZ"
                                                                  },
                                                                  "url": "https://www.gisaid.org"
                                                                }
                                                              },
                                                              {
                                                                "branch_attrs": {
                                                                  "mutations": {
                                                                    "nuc": [
                                                                      "C29686T"
                                                                    ]
                                                                  }
                                                                },
                                                                "children": [
                                                                  {
                                                                    "branch_attrs": {
                                                                      "labels": {
                                                                        "aa": "ORF1a: T283I; ORF1b: M606V, A1392V"
                                                                      },
                                                                      "mutations": {
                                                                        "ORF1a": [
                                                                          "T283I"
                                                                        ],
                                                                        "ORF1b": [
                                                                          "M606V",
                                                                          "A1392V"
                                                                        ],
                                                                        "nuc": [
                                                                          "C1113T",
                                                                          "C11884T",
                                                                          "C15240T",
                                                                          "A15283G",
                                                                          "C17642T",
                                                                          "G20670A",
                                                                          "C24337T",
                                                                          "C25267T"
                                                                        ]
                                                                      }
                                                                    },
                                                                    "name": "Brazil/SP-889/2020",
                                                                    "node_attrs": {

                                                                      "author": {
                                                                        "author": "Claudio Tavares Sacchi et al",
                                                                        "value": "Claudio Tavares Sacchi et al"
                                                                      },
                                                                      "clade_membership": {
                                                                        "value": "20B"
                                                                      },
                                                                      "country": {
                                                                        "value": "Brazil"
                                                                      },
                                                                      "div": 22,
                                                                      "division": {
                                                                        "value": "S\u00e3o Paulo"
                                                                      },
                                                                      "division_exposure": {
                                                                        "value": "S\u00e3o Paulo"
                                                                      },
                                                                      "gisaid_epi_isl": {
                                                                        "value": "EPI_ISL_755655"
                                                                      },
                                                                      "host": {
                                                                        "value": "Human"
                                                                      },
                                                                      "custom_location": {
                                                                        "confidence": {
                                                                          "Brazil": 1.0
                                                                        },
                                                                        "entropy": -1.000088900581841e-12,
                                                                        "value": "Brazil"
                                                                      },
                                                                      "location": {
                                                                        "value": "Indaiatuba"
                                                                      },
                                                                      "num_date": {
                                                                        "confidence": [
                                                                          2020.9439890710382,
                                                                          2020.9439890710382
                                                                        ],
                                                                        "value": 2020.9439890710382
                                                                      },
                                                                      "originating_lab": {
                                                                        "value": "Instituto Adolfo Lutz - Regional de Campinas"
                                                                      },
                                                                      "pangolin_lineage": {
                                                                        "value": "B.1.1.28"
                                                                      },
                                                                      "recency": {
                                                                        "value": "Older"
                                                                      },
                                                                      "region": {
                                                                        "value": "South America"
                                                                      },
                                                                      "region_exposure": {
                                                                        "value": "South America"
                                                                      },

                                                                      "subclade_membership": {
                                                                        "value": "20B"
                                                                      },
                                                                      "submitting_lab": {
                                                                        "value": "Instituto Adolfo Lutz, Interdiciplinary Procedures Center, Strategic Laboratory"
                                                                      },
                                                                      "url": "https://www.gisaid.org"
                                                                    }
                                                                  },
                                                                  {
                                                                    "branch_attrs": {
                                                                      "mutations": {
                                                                        "nuc": [
                                                                          "C9565T",
                                                                          "C27297T"
                                                                        ]
                                                                      }
                                                                    },
                                                                    "name": "Brazil/PR-28603/2020",
                                                                    "node_attrs": {
                                                                      "author": {
                                                                        "author": "Paola Resende et al",
                                                                        "value": "Paola Resende et al B"
                                                                      },
                                                                      "clade_membership": {
                                                                        "value": "20B"
                                                                      },
                                                                      "country": {
                                                                        "value": "Brazil"
                                                                      },
                                                                      "div": 16,
                                                                      "division": {
                                                                        "value": "Paran\u00e1"
                                                                      },
                                                                      "division_exposure": {
                                                                        "value": "Paran\u00e1"
                                                                      },
                                                                      "gisaid_epi_isl": {
                                                                        "value": "EPI_ISL_792647"
                                                                      },
                                                                      "host": {
                                                                        "value": "Human"
                                                                      },
                                                                      "custom_location": {
                                                                        "confidence": {
                                                                          "Brazil": 1.0
                                                                        },
                                                                        "entropy": -1.000088900581841e-12,
                                                                        "value": "Brazil"
                                                                      },
                                                                      "location": {
                                                                        "value": "Curitiba"
                                                                      },
                                                                      "num_date": {
                                                                        "confidence": [
                                                                          2020.8565573770493,
                                                                          2020.8565573770493
                                                                        ],
                                                                        "value": 2020.8565573770493
                                                                      },
                                                                      "originating_lab": {
                                                                        "value": "LACEN-PR"
                                                                      },
                                                                      "pangolin_lineage": {
                                                                        "value": "B.1.1.28"
                                                                      },
                                                                      "recency": {
                                                                        "value": "Older"
                                                                      },
                                                                      "region": {
                                                                        "value": "South America"
                                                                      },
                                                                      "region_exposure": {
                                                                        "value": "South America"
                                                                      },
                                                                      "subclade_membership": {
                                                                        "value": "20B"
                                                                      },
                                                                      "submitting_lab": {
                                                                        "value": "Laboratory of Respiratory Viruses and Measles, Oswaldo Cruz Institute, FIOCRUZ"
                                                                      },
                                                                      "url": "https://www.gisaid.org"
                                                                    }
                                                                  }
                                                                ],
                                                                "name": "NODE_0001902",
                                                                "node_attrs": {
                                                                  "clade_membership": {
                                                                    "value": "20B"
                                                                  },
                                                                  "div": 14,
                                                                  "custom_location": {
                                                                    "confidence": {
                                                                      "Brazil": 0.9982607881952789,
                                                                      "Rio Grande do Sul": 0.0016222554143246705
                                                                    },
                                                                    "entropy": 0.01326350510707892,
                                                                    "value": "Brazil"
                                                                  },
                                                                  "num_date": {
                                                                    "confidence": [
                                                                      2020.4945458470372,
                                                                      2020.8303986800324
                                                                    ],
                                                                    "value": 2020.705572291562
                                                                  },
                                                                  "subclade_membership": {
                                                                    "value": "20B"
                                                                  }
                                                                }
                                                              },
                                                              {
                                                                "branch_attrs": {
                                                                  "labels": {
                                                                    "aa": "ORF1b: V2086F; ORF8: W45S"
                                                                  },
                                                                  "mutations": {
                                                                    "ORF1b": [
                                                                      "V2086F"
                                                                    ],
                                                                    "ORF8": [
                                                                      "W45S"
                                                                    ],
                                                                    "nuc": [
                                                                      "G19723T",
                                                                      "G28027C"
                                                                    ]
                                                                  }
                                                                },
                                                                "children": [
                                                                  {
                                                                    "branch_attrs": {
                                                                      "labels": {
                                                                        "aa": "M: A104V"
                                                                      },
                                                                      "mutations": {
                                                                        "M": [
                                                                          "A104V"
                                                                        ],
                                                                        "nuc": [
                                                                          "C26833T"
                                                                        ]
                                                                      }
                                                                    },
                                                                    "name": "Brazil/19368CVL/2020",
                                                                    "node_attrs": {

                                                                      "author": {
                                                                        "author": "Sant'Anna et al.",
                                                                        "value": "Sant'Anna et al."
                                                                      },
                                                                      "clade_membership": {
                                                                        "value": "20B"
                                                                      },
                                                                      "country": {
                                                                        "value": "Brazil"
                                                                      },
                                                                      "div": 16,
                                                                      "division": {
                                                                        "value": "Rio Grande do Sul"
                                                                      },
                                                                      "division_exposure": {
                                                                        "value": "Rio Grande do Sul"
                                                                      },
                                                                      "host": {
                                                                        "value": "human"
                                                                      },
                                                                      "custom_location": {
                                                                        "confidence": {
                                                                          "Rio Grande do Sul": 1.0
                                                                        },
                                                                        "entropy": -1.000088900581841e-12,
                                                                        "value": "Rio Grande do Sul"
                                                                      },
                                                                      "location": {
                                                                        "value": "Novo Hamburgo"
                                                                      },
                                                                      "num_date": {
                                                                        "confidence": [
                                                                          2020.7090163934427,
                                                                          2020.7090163934427
                                                                        ],
                                                                        "value": 2020.7090163934427
                                                                      },
                                                                      "originating_lab": {
                                                                        "value": "FUNDACAO DE SAUDE PUBLICA DE NOVO HAMBURGO FSNH"
                                                                      },
                                                                      "pangolin_lineage": {
                                                                        "value": "B.1.1.28"
                                                                      },
                                                                      "recency": {
                                                                        "value": "1-2 days ago"
                                                                      },
                                                                      "regiao": {
                                                                        "value": "novo_hamburgo"
                                                                      },
                                                                      "region": {
                                                                        "value": "South America"
                                                                      },
                                                                      "region_exposure": {
                                                                        "value": "South America"
                                                                      },

                                                                      "subclade_membership": {
                                                                        "value": "20B"
                                                                      },
                                                                      "submitting_lab": {
                                                                        "value": "epiclin"
                                                                      }
                                                                    }
                                                                  },
                                                                  {
                                                                    "branch_attrs": {
                                                                      "mutations": {
                                                                        "nuc": [
                                                                          "C4543T",
                                                                          "T8779C",
                                                                          "C9319T",
                                                                          "C18312T"
                                                                        ]
                                                                      }
                                                                    },
                                                                    "children": [
                                                                      {
                                                                        "branch_attrs": {
                                                                          "labels": {
                                                                            "aa": "N: A211S"
                                                                          },
                                                                          "mutations": {
                                                                            "N": [
                                                                              "A211S"
                                                                            ],
                                                                            "nuc": [
                                                                              "C19884T",
                                                                              "G28904T"
                                                                            ]
                                                                          }
                                                                        },
                                                                        "name": "Brazil/RS-00606/2020",
                                                                        "node_attrs": {

                                                                          "author": {
                                                                            "author": "Felipe Benites et al",
                                                                            "value": "Felipe Benites et al"
                                                                          },
                                                                          "clade_membership": {
                                                                            "value": "20B"
                                                                          },
                                                                          "country": {
                                                                            "value": "Brazil"
                                                                          },
                                                                          "div": 21,
                                                                          "division": {
                                                                            "value": "Rio Grande do Sul"
                                                                          },
                                                                          "division_exposure": {
                                                                            "value": "Rio Grande do Sul"
                                                                          },
                                                                          "gisaid_epi_isl": {
                                                                            "value": "EPI_ISL_770558"
                                                                          },
                                                                          "host": {
                                                                            "value": "Human"
                                                                          },
                                                                          "custom_location": {
                                                                            "confidence": {
                                                                              "Rio Grande do Sul": 1.0
                                                                            },
                                                                            "entropy": -1.000088900581841e-12,
                                                                            "value": "Rio Grande do Sul"
                                                                          },
                                                                          "location": {
                                                                            "value": "Porto Alegre"
                                                                          },
                                                                          "num_date": {
                                                                            "confidence": [
                                                                              2020.8975409836066,
                                                                              2020.8975409836066
                                                                            ],
                                                                            "value": 2020.8975409836066
                                                                          },
                                                                          "originating_lab": {
                                                                            "value": "Laborat\u00f3rio de Microbiologia Molecular - Universidade FEEVALE"
                                                                          },
                                                                          "pangolin_lineage": {
                                                                            "value": "B.1.1.28"
                                                                          },
                                                                          "recency": {
                                                                            "value": "Older"
                                                                          },
                                                                          "region": {
                                                                            "value": "South America"
                                                                          },
                                                                          "region_exposure": {
                                                                            "value": "South America"
                                                                          },

                                                                          "subclade_membership": {
                                                                            "value": "20B"
                                                                          },
                                                                          "submitting_lab": {
                                                                            "value": "Bioinformatics Laboratory / LNCC"
                                                                          },
                                                                          "url": "https://www.gisaid.org"
                                                                        }
                                                                      },
                                                                      {
                                                                        "branch_attrs": {
                                                                          "labels": {
                                                                            "aa": "ORF3a: G100S"
                                                                          },
                                                                          "mutations": {
                                                                            "ORF3a": [
                                                                              "G100S"
                                                                            ],
                                                                            "nuc": [
                                                                              "G25690A"
                                                                            ]
                                                                          }
                                                                        },
                                                                        "name": "Brazil/RS-00626/2020",
                                                                        "node_attrs": {

                                                                          "author": {
                                                                            "author": "Felipe Benites et al",
                                                                            "value": "Felipe Benites et al"
                                                                          },
                                                                          "clade_membership": {
                                                                            "value": "20B"
                                                                          },
                                                                          "country": {
                                                                            "value": "Brazil"
                                                                          },
                                                                          "div": 20,
                                                                          "division": {
                                                                            "value": "Rio Grande do Sul"
                                                                          },
                                                                          "division_exposure": {
                                                                            "value": "Rio Grande do Sul"
                                                                          },
                                                                          "gisaid_epi_isl": {
                                                                            "value": "EPI_ISL_770576"
                                                                          },
                                                                          "host": {
                                                                            "value": "Human"
                                                                          },
                                                                          "custom_location": {
                                                                            "confidence": {
                                                                              "Rio Grande do Sul": 1.0
                                                                            },
                                                                            "entropy": -1.000088900581841e-12,
                                                                            "value": "Rio Grande do Sul"
                                                                          },
                                                                          "location": {
                                                                            "value": "Taquara"
                                                                          },
                                                                          "num_date": {
                                                                            "confidence": [
                                                                              2020.8948087431695,
                                                                              2020.8948087431695
                                                                            ],
                                                                            "value": 2020.8948087431695
                                                                          },
                                                                          "originating_lab": {
                                                                            "value": "Laborat\u00f3rio de Microbiologia Molecular - Universidade FEEVALE"
                                                                          },
                                                                          "pangolin_lineage": {
                                                                            "value": "B.1.1.28"
                                                                          },
                                                                          "recency": {
                                                                            "value": "Older"
                                                                          },
                                                                          "region": {
                                                                            "value": "South America"
                                                                          },
                                                                          "region_exposure": {
                                                                            "value": "South America"
                                                                          },

                                                                          "subclade_membership": {
                                                                            "value": "20B"
                                                                          },
                                                                          "submitting_lab": {
                                                                            "value": "Bioinformatics Laboratory / LNCC"
                                                                          },
                                                                          "url": "https://www.gisaid.org"
                                                                        }
                                                                      }
                                                                    ],
                                                                    "name": "NODE_0001904",
                                                                    "node_attrs": {
                                                                      "clade_membership": {
                                                                        "value": "20B"
                                                                      },
                                                                      "div": 19,
                                                                      "custom_location": {
                                                                        "confidence": {
                                                                          "Brazil": 0.0014533881590830433,
                                                                          "Rio Grande do Sul": 0.9985453363613989
                                                                        },
                                                                        "entropy": 0.010968139780412322,
                                                                        "value": "Rio Grande do Sul"
                                                                      },
                                                                      "num_date": {
                                                                        "confidence": [
                                                                          2020.7856932138345,
                                                                          2020.8911251182028
                                                                        ],
                                                                        "value": 2020.8260833755876
                                                                      },
                                                                      "subclade_membership": {
                                                                        "value": "20B"
                                                                      }
                                                                    }
                                                                  },
                                                                  {
                                                                    "branch_attrs": {
                                                                      "mutations": {}
                                                                    },
                                                                    "children": [
                                                                      {
                                                                        "branch_attrs": {
                                                                          "mutations": {
                                                                            "nuc": [
                                                                              "C25413T"
                                                                            ]
                                                                          }
                                                                        },
                                                                        "name": "Brazil/21812CVL/2020",
                                                                        "node_attrs": {

                                                                          "author": {
                                                                            "author": "Sant'Anna et al.",
                                                                            "value": "Sant'Anna et al."
                                                                          },
                                                                          "clade_membership": {
                                                                            "value": "20B"
                                                                          },
                                                                          "country": {
                                                                            "value": "Brazil"
                                                                          },
                                                                          "div": 16,
                                                                          "division": {
                                                                            "value": "Rio Grande do Sul"
                                                                          },
                                                                          "division_exposure": {
                                                                            "value": "Rio Grande do Sul"
                                                                          },
                                                                          "host": {
                                                                            "value": "human"
                                                                          },
                                                                          "custom_location": {
                                                                            "confidence": {
                                                                              "Rio Grande do Sul": 0.9999999999999999
                                                                            },
                                                                            "entropy": -9.99866855976916e-13,
                                                                            "value": "Rio Grande do Sul"
                                                                          },
                                                                          "location": {
                                                                            "value": "Novo Hamburgo"
                                                                          },
                                                                          "num_date": {
                                                                            "confidence": [
                                                                              2020.7581967213114,
                                                                              2020.7581967213114
                                                                            ],
                                                                            "value": 2020.7581967213114
                                                                          },
                                                                          "originating_lab": {
                                                                            "value": "FUNDACAO DE SAUDE PUBLICA DE NOVO HAMBURGO FSNH"
                                                                          },
                                                                          "pangolin_lineage": {
                                                                            "value": "B.1.1.28"
                                                                          },
                                                                          "recency": {
                                                                            "value": "1-2 days ago"
                                                                          },
                                                                          "regiao": {
                                                                            "value": "novo_hamburgo"
                                                                          },
                                                                          "region": {
                                                                            "value": "South America"
                                                                          },
                                                                          "region_exposure": {
                                                                            "value": "South America"
                                                                          },

                                                                          "subclade_membership": {
                                                                            "value": "20B"
                                                                          },
                                                                          "submitting_lab": {
                                                                            "value": "epiclin"
                                                                          }
                                                                        }
                                                                      },
                                                                      {
                                                                        "branch_attrs": {
                                                                          "mutations": {}
                                                                        },
                                                                        "children": [
                                                                          {
                                                                            "branch_attrs": {
                                                                              "labels": {
                                                                                "aa": "ORF1a: M3280I"
                                                                              },
                                                                              "mutations": {
                                                                                "ORF1a": [
                                                                                  "M3280I"
                                                                                ],
                                                                                "nuc": [
                                                                                  "G10105T"
                                                                                ]
                                                                              }
                                                                            },
                                                                            "name": "Brazil/24944CVL/2020",
                                                                            "node_attrs": {

                                                                              "author": {
                                                                                "author": "Sant'Anna et al.",
                                                                                "value": "Sant'Anna et al."
                                                                              },
                                                                              "clade_membership": {
                                                                                "value": "20B"
                                                                              },
                                                                              "country": {
                                                                                "value": "Brazil"
                                                                              },
                                                                              "div": 16,
                                                                              "division": {
                                                                                "value": "Rio Grande do Sul"
                                                                              },
                                                                              "division_exposure": {
                                                                                "value": "Rio Grande do Sul"
                                                                              },
                                                                              "host": {
                                                                                "value": "human"
                                                                              },
                                                                              "custom_location": {
                                                                                "confidence": {
                                                                                  "Rio Grande do Sul": 0.9999999999999999
                                                                                },
                                                                                "entropy": -9.99866855976916e-13,
                                                                                "value": "Rio Grande do Sul"
                                                                              },
                                                                              "location": {
                                                                                "value": "Novo Hamburgo"
                                                                              },
                                                                              "num_date": {
                                                                                "confidence": [
                                                                                  2020.801912568306,
                                                                                  2020.801912568306
                                                                                ],
                                                                                "value": 2020.801912568306
                                                                              },
                                                                              "originating_lab": {
                                                                                "value": "VIGILANCIA EM SAUDE NH"
                                                                              },
                                                                              "pangolin_lineage": {
                                                                                "value": "B.1.1.28"
                                                                              },
                                                                              "recency": {
                                                                                "value": "1-2 days ago"
                                                                              },
                                                                              "regiao": {
                                                                                "value": "novo_hamburgo"
                                                                              },
                                                                              "region": {
                                                                                "value": "South America"
                                                                              },
                                                                              "region_exposure": {
                                                                                "value": "South America"
                                                                              },

                                                                              "subclade_membership": {
                                                                                "value": "20B"
                                                                              },
                                                                              "submitting_lab": {
                                                                                "value": "epiclin"
                                                                              }
                                                                            }
                                                                          },
                                                                          {
                                                                            "branch_attrs": {
                                                                              "mutations": {
                                                                                "nuc": [
                                                                                  "G17721T",
                                                                                  "G18318T"
                                                                                ]
                                                                              }
                                                                            },
                                                                            "name": "Brazil/29850CVL/2020",
                                                                            "node_attrs": {

                                                                              "author": {
                                                                                "author": "Sant'Anna et al.",
                                                                                "value": "Sant'Anna et al."
                                                                              },
                                                                              "clade_membership": {
                                                                                "value": "20B"
                                                                              },
                                                                              "country": {
                                                                                "value": "Brazil"
                                                                              },
                                                                              "div": 17,
                                                                              "division": {
                                                                                "value": "Rio Grande do Sul"
                                                                              },
                                                                              "division_exposure": {
                                                                                "value": "Rio Grande do Sul"
                                                                              },
                                                                              "host": {
                                                                                "value": "human"
                                                                              },
                                                                              "custom_location": {
                                                                                "confidence": {
                                                                                  "Rio Grande do Sul": 0.9999999999999999
                                                                                },
                                                                                "entropy": -9.99866855976916e-13,
                                                                                "value": "Rio Grande do Sul"
                                                                              },
                                                                              "location": {
                                                                                "value": "Novo Hamburgo"
                                                                              },
                                                                              "num_date": {
                                                                                "confidence": [
                                                                                  2020.8620218579235,
                                                                                  2020.8620218579235
                                                                                ],
                                                                                "value": 2020.8620218579235
                                                                              },
                                                                              "originating_lab": {
                                                                                "value": "FUNDACAO DE SAUDE PUBLICA DE NOVO HAMBURGO FSNH"
                                                                              },
                                                                              "pangolin_lineage": {
                                                                                "value": "B.1.1.28"
                                                                              },
                                                                              "recency": {
                                                                                "value": "1-2 days ago"
                                                                              },
                                                                              "regiao": {
                                                                                "value": "novo_hamburgo"
                                                                              },
                                                                              "region": {
                                                                                "value": "South America"
                                                                              },
                                                                              "region_exposure": {
                                                                                "value": "South America"
                                                                              },

                                                                              "subclade_membership": {
                                                                                "value": "20B"
                                                                              },
                                                                              "submitting_lab": {
                                                                                "value": "epiclin"
                                                                              }
                                                                            }
                                                                          }
                                                                        ],
                                                                        "name": "NODE_0003546",
                                                                        "node_attrs": {
                                                                          "clade_membership": {
                                                                            "value": "20B"
                                                                          },
                                                                          "div": 15,
                                                                          "custom_location": {
                                                                            "confidence": {
                                                                              "Rio Grande do Sul": 0.9991691083299841
                                                                            },
                                                                            "entropy": 0.006732218944465101,
                                                                            "value": "Rio Grande do Sul"
                                                                          },
                                                                          "num_date": {
                                                                            "confidence": [
                                                                              2020.6654989453689,
                                                                              2020.7947366829258
                                                                            ],
                                                                            "value": 2020.7635550898638
                                                                          },
                                                                          "subclade_membership": {
                                                                            "value": "20B"
                                                                          }
                                                                        }
                                                                      }
                                                                    ],
                                                                    "name": "NODE_0003545",
                                                                    "node_attrs": {
                                                                      "clade_membership": {
                                                                        "value": "20B"
                                                                      },
                                                                      "div": 15,
                                                                      "custom_location": {
                                                                        "confidence": {
                                                                          "Brazil": 0.0015724268296897325,
                                                                          "Rio Grande do Sul": 0.9984262432031948
                                                                        },
                                                                        "entropy": 0.011741764377571995,
                                                                        "value": "Rio Grande do Sul"
                                                                      },
                                                                      "num_date": {
                                                                        "confidence": [
                                                                          2020.6762215302424,
                                                                          2020.7581967213114
                                                                        ],
                                                                        "value": 2020.7142036160387
                                                                      },
                                                                      "subclade_membership": {
                                                                        "value": "20B"
                                                                      }
                                                                    }
                                                                  }
                                                                ],
                                                                "name": "NODE_0001903",
                                                                "node_attrs": {
                                                                  "clade_membership": {
                                                                    "value": "20B"
                                                                  },
                                                                  "div": 15,
                                                                  "custom_location": {
                                                                    "confidence": {
                                                                      "Brazil": 0.009476006105116879,
                                                                      "Rio Grande do Sul": 0.9905235598282446
                                                                    },
                                                                    "entropy": 0.05358654564655452,
                                                                    "value": "Rio Grande do Sul"
                                                                  },
                                                                  "num_date": {
                                                                    "confidence": [
                                                                      2020.5445516481184,
                                                                      2020.7090163934427
                                                                    ],
                                                                    "value": 2020.6898731645704
                                                                  },
                                                                  "subclade_membership": {
                                                                    "value": "20B"
                                                                  }
                                                                }
                                                              }
                                                            ],
                                                            "name": "NODE_0001900",
                                                            "node_attrs": {
                                                              "clade_membership": {
                                                                "value": "20B"
                                                              },
                                                              "div": 13,
                                                              "custom_location": {
                                                                "confidence": {
                                                                  "Brazil": 0.9900313268889783,
                                                                  "Rio Grande do Sul": 0.009956939231745055
                                                                },
                                                                "entropy": 0.05595107261729197,
                                                                "value": "Brazil"
                                                              },
                                                              "num_date": {
                                                                "confidence": [
                                                                  2020.4075746431604,
                                                                  2020.698668600644
                                                                ],
                                                                "value": 2020.6000503188898
                                                              },
                                                              "subclade_membership": {
                                                                "value": "20B"
                                                              }
                                                            }
                                                          }
                                                        ],
                                                        "name": "NODE_0001898",
                                                        "node_attrs": {
                                                          "clade_membership": {
                                                            "value": "20B"
                                                          },
                                                          "div": 11,
                                                          "custom_location": {
                                                            "confidence": {
                                                              "Brazil": 0.9976136055853414,
                                                              "Rio Grande do Sul": 0.0022587386573533178
                                                            },
                                                            "entropy": 0.017339319011674008,
                                                            "value": "Brazil"
                                                          },
                                                          "num_date": {
                                                            "confidence": [
                                                              2020.270022335143,
                                                              2020.6368349338554
                                                            ],
                                                            "value": 2020.530033134941
                                                          },
                                                          "subclade_membership": {
                                                            "value": "20B"
                                                          }
                                                        }
                                                      },
                                                      {
                                                        "branch_attrs": {
                                                          "mutations": {}
                                                        },
                                                        "children": [
                                                          {
                                                            "branch_attrs": {
                                                              "labels": {
                                                                "aa": "ORF1a: T403I"
                                                              },
                                                              "mutations": {
                                                                "ORF1a": [
                                                                  "T403I"
                                                                ],
                                                                "nuc": [
                                                                  "C1348T",
                                                                  "C1473T",
                                                                  "A14550G",
                                                                  "C21622T",
                                                                  "C21691T"
                                                                ]
                                                              }
                                                            },
                                                            "children": [
                                                              {
                                                                "branch_attrs": {
                                                                  "labels": {
                                                                    "aa": "ORF1a: T1000I, A2587V; ORF3a: D210Y; S: H49Y"
                                                                  },
                                                                  "mutations": {
                                                                    "ORF1a": [
                                                                      "T1000I",
                                                                      "A2587V"
                                                                    ],
                                                                    "ORF3a": [
                                                                      "D210Y"
                                                                    ],
                                                                    "S": [
                                                                      "H49Y"
                                                                    ],
                                                                    "nuc": [
                                                                      "C3264T",
                                                                      "C8025T",
                                                                      "G13503A",
                                                                      "C21707T",
                                                                      "G26020T"
                                                                    ]
                                                                  }
                                                                },
                                                                "name": "Brazil/RJ-00423/2020",
                                                                "node_attrs": {

                                                                  "author": {
                                                                    "author": "Carolina M Voloch et al",
                                                                    "value": "Carolina M Voloch et al"
                                                                  },
                                                                  "clade_membership": {
                                                                    "value": "20B"
                                                                  },
                                                                  "country": {
                                                                    "value": "Brazil"
                                                                  },
                                                                  "div": 18,
                                                                  "division": {
                                                                    "value": "Rio de Janeiro"
                                                                  },
                                                                  "division_exposure": {
                                                                    "value": "Rio de Janeiro"
                                                                  },
                                                                  "gisaid_epi_isl": {
                                                                    "value": "EPI_ISL_717825"
                                                                  },
                                                                  "host": {
                                                                    "value": "Human"
                                                                  },
                                                                  "custom_location": {
                                                                    "confidence": {
                                                                      "Brazil": 0.9999999999999999
                                                                    },
                                                                    "entropy": -9.99866855976916e-13,
                                                                    "value": "Brazil"
                                                                  },
                                                                  "location": {
                                                                    "value": "Nova Iguacu"
                                                                  },
                                                                  "num_date": {
                                                                    "confidence": [
                                                                      2020.8401639344263,
                                                                      2020.8401639344263
                                                                    ],
                                                                    "value": 2020.8401639344263
                                                                  },
                                                                  "originating_lab": {
                                                                    "value": "Laboratorio de Virologia Molecular / UFRJ"
                                                                  },
                                                                  "pangolin_lineage": {
                                                                    "value": "B.1.1.28"
                                                                  },
                                                                  "recency": {
                                                                    "value": "Older"
                                                                  },
                                                                  "region": {
                                                                    "value": "South America"
                                                                  },
                                                                  "region_exposure": {
                                                                    "value": "South America"
                                                                  },

                                                                  "subclade_membership": {
                                                                    "value": "20B"
                                                                  },
                                                                  "submitting_lab": {
                                                                    "value": "Bioinformatics Laboratory / LNCC"
                                                                  },
                                                                  "url": "https://www.gisaid.org"
                                                                }
                                                              },
                                                              {
                                                                "branch_attrs": {
                                                                  "mutations": {
                                                                    "nuc": [
                                                                      "C26388T"
                                                                    ]
                                                                  }
                                                                },
                                                                "name": "Brazil/RJ-00417/2020",
                                                                "node_attrs": {

                                                                  "author": {
                                                                    "author": "Carolina M Voloch et al",
                                                                    "value": "Carolina M Voloch et al"
                                                                  },
                                                                  "clade_membership": {
                                                                    "value": "20B"
                                                                  },
                                                                  "country": {
                                                                    "value": "Brazil"
                                                                  },
                                                                  "div": 14,
                                                                  "division": {
                                                                    "value": "Rio de Janeiro"
                                                                  },
                                                                  "division_exposure": {
                                                                    "value": "Rio de Janeiro"
                                                                  },
                                                                  "gisaid_epi_isl": {
                                                                    "value": "EPI_ISL_717819"
                                                                  },
                                                                  "host": {
                                                                    "value": "Human"
                                                                  },
                                                                  "custom_location": {
                                                                    "confidence": {
                                                                      "Brazil": 0.9999999999999999
                                                                    },
                                                                    "entropy": -9.99866855976916e-13,
                                                                    "value": "Brazil"
                                                                  },
                                                                  "location": {
                                                                    "value": "Rio de Janeiro"
                                                                  },
                                                                  "num_date": {
                                                                    "confidence": [
                                                                      2020.7718579234972,
                                                                      2020.7718579234972
                                                                    ],
                                                                    "value": 2020.7718579234972
                                                                  },
                                                                  "originating_lab": {
                                                                    "value": "Laboratorio de Virologia Molecular / UFRJ"
                                                                  },
                                                                  "pangolin_lineage": {
                                                                    "value": "B.1.1.28"
                                                                  },
                                                                  "recency": {
                                                                    "value": "Older"
                                                                  },
                                                                  "region": {
                                                                    "value": "South America"
                                                                  },
                                                                  "region_exposure": {
                                                                    "value": "South America"
                                                                  },

                                                                  "subclade_membership": {
                                                                    "value": "20B"
                                                                  },
                                                                  "submitting_lab": {
                                                                    "value": "Bioinformatics Laboratory / LNCC"
                                                                  },
                                                                  "url": "https://www.gisaid.org"
                                                                }
                                                              },
                                                              {
                                                                "branch_attrs": {
                                                                  "mutations": {}
                                                                },
                                                                "name": "Brazil/AM-20141671CB/2020",
                                                                "node_attrs": {

                                                                  "author": {
                                                                    "author": "Valdinete Nascimento et al",
                                                                    "value": "Valdinete Nascimento et al B"
                                                                  },
                                                                  "clade_membership": {
                                                                    "value": "20B"
                                                                  },
                                                                  "country": {
                                                                    "value": "Brazil"
                                                                  },
                                                                  "div": 13,
                                                                  "division": {
                                                                    "value": "Amazonas BR"
                                                                  },
                                                                  "division_exposure": {
                                                                    "value": "Amazonas BR"
                                                                  },
                                                                  "gisaid_epi_isl": {
                                                                    "value": "EPI_ISL_1068095"
                                                                  },
                                                                  "host": {
                                                                    "value": "Human"
                                                                  },
                                                                  "custom_location": {
                                                                    "confidence": {
                                                                      "Brazil": 0.9999999999999999
                                                                    },
                                                                    "entropy": -9.99866855976916e-13,
                                                                    "value": "Brazil"
                                                                  },
                                                                  "location": {
                                                                    "value": "Manaus"
                                                                  },
                                                                  "num_date": {
                                                                    "confidence": [
                                                                      2020.7062841530055,
                                                                      2020.7062841530055
                                                                    ],
                                                                    "value": 2020.7062841530055
                                                                  },
                                                                  "originating_lab": {
                                                                    "value": "Laboratorio de Ecologia de Doencas Transmissiveis na Amazonia, Instituto Leonidas e Maria Deane - Fiocruz Amazonia"
                                                                  },
                                                                  "pangolin_lineage": {
                                                                    "value": "B.1.1.28"
                                                                  },
                                                                  "recency": {
                                                                    "value": "One week ago"
                                                                  },
                                                                  "region": {
                                                                    "value": "South America"
                                                                  },
                                                                  "region_exposure": {
                                                                    "value": "South America"
                                                                  },

                                                                  "subclade_membership": {
                                                                    "value": "20B"
                                                                  },
                                                                  "submitting_lab": {
                                                                    "value": "Laboratorio de Ecologia de Doencas Transmissiveis na Amazonia, Instituto Leonidas e Maria Deane - Fiocruz Amazonia"
                                                                  },
                                                                  "url": "https://www.gisaid.org"
                                                                }
                                                              }
                                                            ],
                                                            "name": "NODE_0001525",
                                                            "node_attrs": {
                                                              "clade_membership": {
                                                                "value": "20B"
                                                              },
                                                              "div": 13,
                                                              "custom_location": {
                                                                "confidence": {
                                                                  "Brazil": 0.999905121911584
                                                                },
                                                                "entropy": 0.0009957843698207372,
                                                                "value": "Brazil"
                                                              },
                                                              "num_date": {
                                                                "confidence": [
                                                                  2020.6464209279065,
                                                                  2020.7062841530055
                                                                ],
                                                                "value": 2020.7062841530055
                                                              },
                                                              "subclade_membership": {
                                                                "value": "20B"
                                                              }
                                                            }
                                                          },
                                                          {
                                                            "branch_attrs": {
                                                              "mutations": {}
                                                            },
                                                            "children": [
                                                              {
                                                                "branch_attrs": {
                                                                  "mutations": {}
                                                                },
                                                                "children": [
                                                                  {
                                                                    "branch_attrs": {
                                                                      "mutations": {
                                                                        "nuc": [
                                                                          "G27561T"
                                                                        ]
                                                                      }
                                                                    },
                                                                    "name": "Mozambique/KRISP-MZ158971/2020",
                                                                    "node_attrs": {

                                                                      "author": {
                                                                        "author": "Ismael N et al",
                                                                        "value": "Ismael N et al"
                                                                      },
                                                                      "clade_membership": {
                                                                        "value": "20B"
                                                                      },
                                                                      "country": {
                                                                        "value": "Africa"
                                                                      },
                                                                      "div": 9,
                                                                      "division": {
                                                                        "value": "Africa"
                                                                      },
                                                                      "division_exposure": {
                                                                        "value": "Africa"
                                                                      },
                                                                      "gisaid_epi_isl": {
                                                                        "value": "EPI_ISL_636976"
                                                                      },
                                                                      "host": {
                                                                        "value": "Human"
                                                                      },
                                                                      "custom_location": {
                                                                        "confidence": {
                                                                          "Africa": 1.0
                                                                        },
                                                                        "entropy": -1.000088900581841e-12,
                                                                        "value": "Africa"
                                                                      },
                                                                      "num_date": {
                                                                        "confidence": [
                                                                          2020.5314207650274,
                                                                          2020.5314207650274
                                                                        ],
                                                                        "value": 2020.5314207650274
                                                                      },
                                                                      "originating_lab": {
                                                                        "value": "HP Pemba"
                                                                      },
                                                                      "pangolin_lineage": {
                                                                        "value": "B.1.140"
                                                                      },
                                                                      "recency": {
                                                                        "value": "Older"
                                                                      },
                                                                      "region": {
                                                                        "value": "Africa"
                                                                      },
                                                                      "region_exposure": {
                                                                        "value": "Africa"
                                                                      },

                                                                      "subclade_membership": {
                                                                        "value": "20B"
                                                                      },
                                                                      "submitting_lab": {
                                                                        "value": "KRISP, KZN Research Innovation and Sequencing Platform"
                                                                      },
                                                                      "url": "https://www.gisaid.org"
                                                                    }
                                                                  },
                                                                  {
                                                                    "branch_attrs": {
                                                                      "mutations": {}
                                                                    },
                                                                    "name": "Brazil/SP-668/2020",
                                                                    "node_attrs": {

                                                                      "author": {
                                                                        "author": "Claudio Tavares Sacchi et al",
                                                                        "value": "Claudio Tavares Sacchi et al"
                                                                      },
                                                                      "clade_membership": {
                                                                        "value": "20B"
                                                                      },
                                                                      "country": {
                                                                        "value": "Brazil"
                                                                      },
                                                                      "div": 8,
                                                                      "division": {
                                                                        "value": "S\u00e3o Paulo"
                                                                      },
                                                                      "division_exposure": {
                                                                        "value": "S\u00e3o Paulo"
                                                                      },
                                                                      "gisaid_epi_isl": {
                                                                        "value": "EPI_ISL_693231"
                                                                      },
                                                                      "host": {
                                                                        "value": "Human"
                                                                      },
                                                                      "custom_location": {
                                                                        "confidence": {
                                                                          "Brazil": 0.9999999999999999
                                                                        },
                                                                        "entropy": -9.99866855976916e-13,
                                                                        "value": "Brazil"
                                                                      },
                                                                      "location": {
                                                                        "value": "Jacare\u00ed"
                                                                      },
                                                                      "num_date": {
                                                                        "confidence": [
                                                                          2020.4877049180327,
                                                                          2020.4877049180327
                                                                        ],
                                                                        "value": 2020.4877049180327
                                                                      },
                                                                      "originating_lab": {
                                                                        "value": "Pronto Socorro Municipal de Santa Branca"
                                                                      },
                                                                      "pangolin_lineage": {
                                                                        "value": "B.1.1.28"
                                                                      },
                                                                      "recency": {
                                                                        "value": "Older"
                                                                      },
                                                                      "region": {
                                                                        "value": "South America"
                                                                      },
                                                                      "region_exposure": {
                                                                        "value": "South America"
                                                                      },

                                                                      "subclade_membership": {
                                                                        "value": "20B"
                                                                      },
                                                                      "submitting_lab": {
                                                                        "value": "Instituto Adolfo Lutz, Interdiciplinary Procedures Center, Strategic Laboratory"
                                                                      },
                                                                      "url": "https://www.gisaid.org"
                                                                    }
                                                                  }
                                                                ],
                                                                "name": "NODE_0003550",
                                                                "node_attrs": {
                                                                  "clade_membership": {
                                                                    "value": "20B"
                                                                  },
                                                                  "div": 8,
                                                                  "custom_location": {
                                                                    "confidence": {
                                                                      "Africa": 0.006876604754189363,
                                                                      "Brazil": 0.9670896263708778,
                                                                      "Rio Grande do Sul": 0.007805310952888208,
                                                                      "South America": 0.013028537589928392
                                                                    },
                                                                    "entropy": 0.19044931331575554,
                                                                    "value": "Brazil"
                                                                  },
                                                                  "num_date": {
                                                                    "confidence": [
                                                                      2020.4536722433834,
                                                                      2020.4877049180327
                                                                    ],
                                                                    "value": 2020.4877049180327
                                                                  },
                                                                  "subclade_membership": {
                                                                    "value": "20B"
                                                                  }
                                                                }
                                                              },
                                                              {
                                                                "branch_attrs": {
                                                                  "labels": {
                                                                    "aa": "ORF3a: G172C"
                                                                  },
                                                                  "mutations": {
                                                                    "ORF3a": [
                                                                      "G172C"
                                                                    ],
                                                                    "nuc": [
                                                                      "G25906T"
                                                                    ]
                                                                  }
                                                                },
                                                                "children": [
                                                                  {
                                                                    "branch_attrs": {
                                                                      "labels": {
                                                                        "aa": "N: K388R; ORF1a: L450F, A2033V, L3483F; S: G257S"
                                                                      },
                                                                      "mutations": {
                                                                        "N": [
                                                                          "K388R"
                                                                        ],
                                                                        "ORF1a": [
                                                                          "L450F",
                                                                          "A2033V",
                                                                          "L3483F"
                                                                        ],
                                                                        "S": [
                                                                          "G257S"
                                                                        ],
                                                                        "nuc": [
                                                                          "C1613T",
                                                                          "C6363T",
                                                                          "C10712T",
                                                                          "C15240T",
                                                                          "G22331A",
                                                                          "T23452C",
                                                                          "C24223A",
                                                                          "A29436G"
                                                                        ]
                                                                      }
                                                                    },
                                                                    "name": "Brazil/25202CVL/2020",
                                                                    "node_attrs": {

                                                                      "author": {
                                                                        "author": "Sant'Anna et al.",
                                                                        "value": "Sant'Anna et al."
                                                                      },
                                                                      "clade_membership": {
                                                                        "value": "20B"
                                                                      },
                                                                      "country": {
                                                                        "value": "Brazil"
                                                                      },
                                                                      "div": 17,
                                                                      "division": {
                                                                        "value": "Rio Grande do Sul"
                                                                      },
                                                                      "division_exposure": {
                                                                        "value": "Rio Grande do Sul"
                                                                      },
                                                                      "host": {
                                                                        "value": "human"
                                                                      },
                                                                      "custom_location": {
                                                                        "confidence": {
                                                                          "Rio Grande do Sul": 0.9999999999999999
                                                                        },
                                                                        "entropy": -9.99866855976916e-13,
                                                                        "value": "Rio Grande do Sul"
                                                                      },
                                                                      "location": {
                                                                        "value": "Sapucaia do Sul"
                                                                      },
                                                                      "num_date": {
                                                                        "confidence": [
                                                                          2020.8046448087432,
                                                                          2020.8046448087432
                                                                        ],
                                                                        "value": 2020.8046448087432
                                                                      },
                                                                      "originating_lab": {
                                                                        "value": "UNIDADE DE PRONTO ATENDIMENTO DE SAPUCAIA DO SUL UPA"
                                                                      },
                                                                      "pangolin_lineage": {
                                                                        "value": "B.1.1.28"
                                                                      },
                                                                      "recency": {
                                                                        "value": "1-2 days ago"
                                                                      },
                                                                      "regiao": {
                                                                        "value": "canoas"
                                                                      },
                                                                      "region": {
                                                                        "value": "South America"
                                                                      },
                                                                      "region_exposure": {
                                                                        "value": "South America"
                                                                      },

                                                                      "subclade_membership": {
                                                                        "value": "20B"
                                                                      },
                                                                      "submitting_lab": {
                                                                        "value": "epiclin"
                                                                      }
                                                                    }
                                                                  },
                                                                  {
                                                                    "branch_attrs": {
                                                                      "mutations": {}
                                                                    },
                                                                    "children": [
                                                                      {
                                                                        "branch_attrs": {
                                                                          "labels": {
                                                                            "aa": "ORF3a: A99V, V202L"
                                                                          },
                                                                          "mutations": {
                                                                            "ORF3a": [
                                                                              "A99V",
                                                                              "V202L"
                                                                            ],
                                                                            "nuc": [
                                                                              "C25688T",
                                                                              "G25996T"
                                                                            ]
                                                                          }
                                                                        },
                                                                        "children": [
                                                                          {
                                                                            "branch_attrs": {
                                                                              "labels": {
                                                                                "aa": "ORF7b: F19S"
                                                                              },
                                                                              "mutations": {
                                                                                "ORF7b": [
                                                                                  "F19S"
                                                                                ],
                                                                                "nuc": [
                                                                                  "G20931T",
                                                                                  "G22225T",
                                                                                  "T27811C",
                                                                                  "G29701A"
                                                                                ]
                                                                              }
                                                                            },
                                                                            "name": "Brazil/RJ-00428/2020",
                                                                            "node_attrs": {

                                                                              "author": {
                                                                                "author": "Carolina M Voloch et al",
                                                                                "value": "Carolina M Voloch et al"
                                                                              },
                                                                              "clade_membership": {
                                                                                "value": "20B"
                                                                              },
                                                                              "country": {
                                                                                "value": "Brazil"
                                                                              },
                                                                              "div": 15,
                                                                              "division": {
                                                                                "value": "Rio de Janeiro"
                                                                              },
                                                                              "division_exposure": {
                                                                                "value": "Rio de Janeiro"
                                                                              },
                                                                              "gisaid_epi_isl": {
                                                                                "value": "EPI_ISL_717830"
                                                                              },
                                                                              "host": {
                                                                                "value": "Human"
                                                                              },
                                                                              "custom_location": {
                                                                                "confidence": {
                                                                                  "Brazil": 0.9999999999999999
                                                                                },
                                                                                "entropy": -9.99866855976916e-13,
                                                                                "value": "Brazil"
                                                                              },
                                                                              "location": {
                                                                                "value": "Rio de Janeiro"
                                                                              },
                                                                              "num_date": {
                                                                                "confidence": [
                                                                                  2020.8456284153006,
                                                                                  2020.8456284153006
                                                                                ],
                                                                                "value": 2020.8456284153006
                                                                              },
                                                                              "originating_lab": {
                                                                                "value": "Laboratorio de Virologia Molecular / UFRJ"
                                                                              },
                                                                              "pangolin_lineage": {
                                                                                "value": "B.1.1.28"
                                                                              },
                                                                              "recency": {
                                                                                "value": "Older"
                                                                              },
                                                                              "region": {
                                                                                "value": "South America"
                                                                              },
                                                                              "region_exposure": {
                                                                                "value": "South America"
                                                                              },

                                                                              "subclade_membership": {
                                                                                "value": "20B"
                                                                              },
                                                                              "submitting_lab": {
                                                                                "value": "Bioinformatics Laboratory / LNCC"
                                                                              },
                                                                              "url": "https://www.gisaid.org"
                                                                            }
                                                                          },
                                                                          {
                                                                            "branch_attrs": {
                                                                              "labels": {
                                                                                "aa": "ORF1a: N126D; ORF3a: V256-, N257X, *276X"
                                                                              },
                                                                              "mutations": {
                                                                                "ORF1a": [
                                                                                  "N126D"
                                                                                ],
                                                                                "ORF3a": [
                                                                                  "V256-",
                                                                                  "N257X",
                                                                                  "*276X"
                                                                                ],
                                                                                "nuc": [
                                                                                  "A641G",
                                                                                  "C3505T",
                                                                                  "A10912G",
                                                                                  "C11572T",
                                                                                  "G26158-",
                                                                                  "T26159-",
                                                                                  "T26160-",
                                                                                  "A26161-",
                                                                                  "G27074T"
                                                                                ]
                                                                              }
                                                                            },
                                                                            "children": [
                                                                              {
                                                                                "branch_attrs": {
                                                                                  "mutations": {}
                                                                                },
                                                                                "name": "Brazil/AM-IEC-177299/2020",
                                                                                "node_attrs": {

                                                                                  "author": {
                                                                                    "author": "Santos et al",
                                                                                    "value": "Santos et al A"
                                                                                  },
                                                                                  "clade_membership": {
                                                                                    "value": "20B"
                                                                                  },
                                                                                  "country": {
                                                                                    "value": "Brazil"
                                                                                  },
                                                                                  "div": 16,
                                                                                  "division": {
                                                                                    "value": "Amazonas BR"
                                                                                  },
                                                                                  "division_exposure": {
                                                                                    "value": "Amazonas BR"
                                                                                  },
                                                                                  "gisaid_epi_isl": {
                                                                                    "value": "EPI_ISL_925916"
                                                                                  },
                                                                                  "host": {
                                                                                    "value": "Human"
                                                                                  },
                                                                                  "custom_location": {
                                                                                    "confidence": {
                                                                                      "Brazil": 1.0
                                                                                    },
                                                                                    "entropy": -1.000088900581841e-12,
                                                                                    "value": "Brazil"
                                                                                  },
                                                                                  "num_date": {
                                                                                    "confidence": [
                                                                                      2020.97131147541,
                                                                                      2020.97131147541
                                                                                    ],
                                                                                    "value": 2020.97131147541
                                                                                  },
                                                                                  "originating_lab": {
                                                                                    "value": "LACEN - Laborat\u00f3rio Central de Sa\u00fade P\u00fablica do Amazonas"
                                                                                  },
                                                                                  "pangolin_lineage": {
                                                                                    "value": "B.1.1.28"
                                                                                  },
                                                                                  "recency": {
                                                                                    "value": "One month ago"
                                                                                  },
                                                                                  "region": {
                                                                                    "value": "South America"
                                                                                  },
                                                                                  "region_exposure": {
                                                                                    "value": "South America"
                                                                                  },

                                                                                  "subclade_membership": {
                                                                                    "value": "20B"
                                                                                  },
                                                                                  "submitting_lab": {
                                                                                    "value": "Evandro Chagas Institute Virology"
                                                                                  },
                                                                                  "url": "https://www.gisaid.org"
                                                                                }
                                                                              },
                                                                              {
                                                                                "branch_attrs": {
                                                                                  "labels": {
                                                                                    "aa": "ORF8: P38S"
                                                                                  },
                                                                                  "mutations": {
                                                                                    "ORF8": [
                                                                                      "P38S"
                                                                                    ],
                                                                                    "nuc": [
                                                                                      "C28005T"
                                                                                    ]
                                                                                  }
                                                                                },
                                                                                "name": "Brazil/AM-IEC-177302/2020",
                                                                                "node_attrs": {

                                                                                  "author": {
                                                                                    "author": "Santos et al",
                                                                                    "value": "Santos et al A"
                                                                                  },
                                                                                  "clade_membership": {
                                                                                    "value": "20B"
                                                                                  },
                                                                                  "country": {
                                                                                    "value": "Brazil"
                                                                                  },
                                                                                  "div": 17,
                                                                                  "division": {
                                                                                    "value": "Amazonas BR"
                                                                                  },
                                                                                  "division_exposure": {
                                                                                    "value": "Amazonas BR"
                                                                                  },
                                                                                  "gisaid_epi_isl": {
                                                                                    "value": "EPI_ISL_926446"
                                                                                  },
                                                                                  "host": {
                                                                                    "value": "Human"
                                                                                  },
                                                                                  "custom_location": {
                                                                                    "confidence": {
                                                                                      "Brazil": 1.0
                                                                                    },
                                                                                    "entropy": -1.000088900581841e-12,
                                                                                    "value": "Brazil"
                                                                                  },
                                                                                  "num_date": {
                                                                                    "confidence": [
                                                                                      2020.97131147541,
                                                                                      2020.97131147541
                                                                                    ],
                                                                                    "value": 2020.97131147541
                                                                                  },
                                                                                  "originating_lab": {
                                                                                    "value": "LACEN - Laborat\u00f3rio Central de Sa\u00fade P\u00fablica do Amazonas"
                                                                                  },
                                                                                  "pangolin_lineage": {
                                                                                    "value": "B.1.1.28"
                                                                                  },
                                                                                  "recency": {
                                                                                    "value": "One month ago"
                                                                                  },
                                                                                  "region": {
                                                                                    "value": "South America"
                                                                                  },
                                                                                  "region_exposure": {
                                                                                    "value": "South America"
                                                                                  },

                                                                                  "subclade_membership": {
                                                                                    "value": "20B"
                                                                                  },
                                                                                  "submitting_lab": {
                                                                                    "value": "Evandro Chagas Institute Virology"
                                                                                  },
                                                                                  "url": "https://www.gisaid.org"
                                                                                }
                                                                              }
                                                                            ],
                                                                            "name": "NODE_0001529",
                                                                            "node_attrs": {
                                                                              "clade_membership": {
                                                                                "value": "20B"
                                                                              },
                                                                              "div": 16,
                                                                              "custom_location": {
                                                                                "confidence": {
                                                                                  "Brazil": 0.9988591735169953,
                                                                                  "Rio Grande do Sul": 0.0010200835068942008
                                                                                },
                                                                                "entropy": 0.009302235306810895,
                                                                                "value": "Brazil"
                                                                              },
                                                                              "num_date": {
                                                                                "confidence": [
                                                                                  2020.8955164784888,
                                                                                  2020.9712657376192
                                                                                ],
                                                                                "value": 2020.9570695264922
                                                                              },
                                                                              "subclade_membership": {
                                                                                "value": "20B"
                                                                              }
                                                                            }
                                                                          }
                                                                        ],
                                                                        "name": "NODE_0001528",
                                                                        "node_attrs": {
                                                                          "clade_membership": {
                                                                            "value": "20B"
                                                                          },
                                                                          "div": 11,
                                                                          "custom_location": {
                                                                            "confidence": {
                                                                              "Brazil": 0.9969575588305298,
                                                                              "Rio Grande do Sul": 0.0029137914184216166
                                                                            },
                                                                            "entropy": 0.02125138027742702,
                                                                            "value": "Brazil"
                                                                          },
                                                                          "num_date": {
                                                                            "confidence": [
                                                                              2020.487309667714,
                                                                              2020.8039318664994
                                                                            ],
                                                                            "value": 2020.6867061898747
                                                                          },
                                                                          "subclade_membership": {
                                                                            "value": "20B"
                                                                          }
                                                                        }
                                                                      },
                                                                      {
                                                                        "branch_attrs": {
                                                                          "labels": {
                                                                            "aa": "ORF1a: L3930F"
                                                                          },
                                                                          "mutations": {
                                                                            "ORF1a": [
                                                                              "L3930F"
                                                                            ],
                                                                            "nuc": [
                                                                              "C12053T"
                                                                            ]
                                                                          }
                                                                        },
                                                                        "children": [
                                                                          {
                                                                            "branch_attrs": {
                                                                              "labels": {
                                                                                "aa": "ORF1a: T999I, S2352G"
                                                                              },
                                                                              "mutations": {
                                                                                "ORF1a": [
                                                                                  "T999I",
                                                                                  "S2352G"
                                                                                ],
                                                                                "nuc": [
                                                                                  "T251C",
                                                                                  "C3261T",
                                                                                  "A7319G",
                                                                                  "C8320T",
                                                                                  "T13414C",
                                                                                  "G15957T",
                                                                                  "C27603T",
                                                                                  "A28765T"
                                                                                ]
                                                                              }
                                                                            },
                                                                            "name": "Brazil/SP-1146/2020",
                                                                            "node_attrs": {
                                                                              "author": {
                                                                                "author": "Claudio Tavares Sacchi et al",
                                                                                "value": "Claudio Tavares Sacchi et al"
                                                                              },
                                                                              "clade_membership": {
                                                                                "value": "20B"
                                                                              },
                                                                              "country": {
                                                                                "value": "Brazil"
                                                                              },
                                                                              "div": 18,
                                                                              "division": {
                                                                                "value": "S\u00e3o Paulo"
                                                                              },
                                                                              "division_exposure": {
                                                                                "value": "S\u00e3o Paulo"
                                                                              },
                                                                              "gisaid_epi_isl": {
                                                                                "value": "EPI_ISL_1039708"
                                                                              },
                                                                              "host": {
                                                                                "value": "Human"
                                                                              },
                                                                              "custom_location": {
                                                                                "confidence": {
                                                                                  "Brazil": 1.0
                                                                                },
                                                                                "entropy": -1.000088900581841e-12,
                                                                                "value": "Brazil"
                                                                              },
                                                                              "location": {
                                                                                "value": "Osasco"
                                                                              },
                                                                              "num_date": {
                                                                                "confidence": [
                                                                                  2020.8237704918033,
                                                                                  2020.8237704918033
                                                                                ],
                                                                                "value": 2020.8237704918033
                                                                              },
                                                                              "originating_lab": {
                                                                                "value": "Instituto Adolfo Lutz Central"
                                                                              },
                                                                              "pangolin_lineage": {
                                                                                "value": "B.1.1.28"
                                                                              },
                                                                              "recency": {
                                                                                "value": "One week ago"
                                                                              },
                                                                              "region": {
                                                                                "value": "South America"
                                                                              },
                                                                              "region_exposure": {
                                                                                "value": "South America"
                                                                              },

                                                                              "subclade_membership": {
                                                                                "value": "20B"
                                                                              },
                                                                              "submitting_lab": {
                                                                                "value": "Instituto Adolfo Lutz, Interdiciplinary Procedures Center, Strategic Laboratory"
                                                                              },
                                                                              "url": "https://www.gisaid.org"
                                                                            }
                                                                          },
                                                                          {
                                                                            "branch_attrs": {
                                                                              "labels": {
                                                                                "aa": "N: A252S; S: S640F"
                                                                              },
                                                                              "mutations": {
                                                                                "N": [
                                                                                  "A252S"
                                                                                ],
                                                                                "S": [
                                                                                  "S640F"
                                                                                ],
                                                                                "nuc": [
                                                                                  "T17067C",
                                                                                  "C23481T",
                                                                                  "G29027T"
                                                                                ]
                                                                              }
                                                                            },
                                                                            "name": "Brazil/18198CVL/2020",
                                                                            "node_attrs": {

                                                                              "author": {
                                                                                "author": "Sant'Anna et al.",
                                                                                "value": "Sant'Anna et al."
                                                                              },
                                                                              "clade_membership": {
                                                                                "value": "20B"
                                                                              },
                                                                              "country": {
                                                                                "value": "Brazil"
                                                                              },
                                                                              "div": 13,
                                                                              "division": {
                                                                                "value": "Rio Grande do Sul"
                                                                              },
                                                                              "division_exposure": {
                                                                                "value": "Rio Grande do Sul"
                                                                              },
                                                                              "host": {
                                                                                "value": "human"
                                                                              },
                                                                              "custom_location": {
                                                                                "confidence": {
                                                                                  "Rio Grande do Sul": 1.0
                                                                                },
                                                                                "entropy": -1.000088900581841e-12,
                                                                                "value": "Rio Grande do Sul"
                                                                              },
                                                                              "location": {
                                                                                "value": "Canoas"
                                                                              },
                                                                              "num_date": {
                                                                                "confidence": [
                                                                                  2020.6871584699454,
                                                                                  2020.6871584699454
                                                                                ],
                                                                                "value": 2020.6871584699454
                                                                              },
                                                                              "originating_lab": {
                                                                                "value": "DIRETORIA DE VIGILANCIA EM SAUDE"
                                                                              },
                                                                              "pangolin_lineage": {
                                                                                "value": "B.1.1.28"
                                                                              },
                                                                              "recency": {
                                                                                "value": "1-2 days ago"
                                                                              },
                                                                              "regiao": {
                                                                                "value": "canoas"
                                                                              },
                                                                              "region": {
                                                                                "value": "South America"
                                                                              },
                                                                              "region_exposure": {
                                                                                "value": "South America"
                                                                              },

                                                                              "subclade_membership": {
                                                                                "value": "20B"
                                                                              },
                                                                              "submitting_lab": {
                                                                                "value": "epiclin"
                                                                              }
                                                                            }
                                                                          },
                                                                          {
                                                                            "branch_attrs": {
                                                                              "labels": {
                                                                                "aa": "N: P13T; ORF1a: M2259I, S2303A; ORF9b: H9Q; S: M153T"
                                                                              },
                                                                              "mutations": {
                                                                                "N": [
                                                                                  "P13T"
                                                                                ],
                                                                                "ORF1a": [
                                                                                  "M2259I",
                                                                                  "S2303A"
                                                                                ],
                                                                                "ORF9b": [
                                                                                  "H9Q"
                                                                                ],
                                                                                "S": [
                                                                                  "M153T"
                                                                                ],
                                                                                "nuc": [
                                                                                  "G7042T",
                                                                                  "T7172G",
                                                                                  "G8179T",
                                                                                  "T10636C",
                                                                                  "T22020C",
                                                                                  "C28310A"
                                                                                ]
                                                                              }
                                                                            },
                                                                            "children": [
                                                                              {
                                                                                "branch_attrs": {
                                                                                  "mutations": {
                                                                                    "nuc": [
                                                                                      "C1288T",
                                                                                      "C9142T",
                                                                                      "C14790T"
                                                                                    ]
                                                                                  }
                                                                                },
                                                                                "name": "Brazil/TO-1184/2020",
                                                                                "node_attrs": {

                                                                                  "author": {
                                                                                    "author": "Claudio Tavares Sacchi et al",
                                                                                    "value": "Claudio Tavares Sacchi et al"
                                                                                  },
                                                                                  "clade_membership": {
                                                                                    "value": "20B"
                                                                                  },
                                                                                  "country": {
                                                                                    "value": "Brazil"
                                                                                  },
                                                                                  "div": 19,
                                                                                  "division": {
                                                                                    "value": "Tocantins"
                                                                                  },
                                                                                  "division_exposure": {
                                                                                    "value": "Tocantins"
                                                                                  },
                                                                                  "gisaid_epi_isl": {
                                                                                    "value": "EPI_ISL_943991"
                                                                                  },
                                                                                  "host": {
                                                                                    "value": "Human"
                                                                                  },
                                                                                  "custom_location": {
                                                                                    "confidence": {
                                                                                      "Brazil": 1.0
                                                                                    },
                                                                                    "entropy": -1.000088900581841e-12,
                                                                                    "value": "Brazil"
                                                                                  },
                                                                                  "location": {
                                                                                    "value": "Araguaiana"
                                                                                  },
                                                                                  "num_date": {
                                                                                    "confidence": [
                                                                                      2020.7882513661202,
                                                                                      2020.7882513661202
                                                                                    ],
                                                                                    "value": 2020.7882513661202
                                                                                  },
                                                                                  "originating_lab": {
                                                                                    "value": "LACEN do Estado de Tocantins"
                                                                                  },
                                                                                  "pangolin_lineage": {
                                                                                    "value": "B.1.1.28"
                                                                                  },
                                                                                  "recency": {
                                                                                    "value": "One month ago"
                                                                                  },
                                                                                  "region": {
                                                                                    "value": "South America"
                                                                                  },
                                                                                  "region_exposure": {
                                                                                    "value": "South America"
                                                                                  },

                                                                                  "subclade_membership": {
                                                                                    "value": "20B"
                                                                                  },
                                                                                  "submitting_lab": {
                                                                                    "value": "Instituto Adolfo Lutz, Interdiciplinary Procedures Center, Strategic Laboratory"
                                                                                  },
                                                                                  "url": "https://www.gisaid.org"
                                                                                }
                                                                              },
                                                                              {
                                                                                "branch_attrs": {
                                                                                  "labels": {
                                                                                    "aa": "N: G5E; ORF9b: D2N; S: V1228L"
                                                                                  },
                                                                                  "mutations": {
                                                                                    "N": [
                                                                                      "G5E"
                                                                                    ],
                                                                                    "ORF9b": [
                                                                                      "D2N"
                                                                                    ],
                                                                                    "S": [
                                                                                      "V1228L"
                                                                                    ],
                                                                                    "nuc": [
                                                                                      "C11653T",
                                                                                      "C17766T",
                                                                                      "C22624T",
                                                                                      "G25244T",
                                                                                      "G28287A"
                                                                                    ]
                                                                                  }
                                                                                },
                                                                                "name": "Brazil/SP-1753/2021",
                                                                                "node_attrs": {

                                                                                  "author": {
                                                                                    "author": "Claudio Tavares Sacchi et al",
                                                                                    "value": "Claudio Tavares Sacchi et al"
                                                                                  },
                                                                                  "clade_membership": {
                                                                                    "value": "20B"
                                                                                  },
                                                                                  "country": {
                                                                                    "value": "Brazil"
                                                                                  },
                                                                                  "div": 21,
                                                                                  "division": {
                                                                                    "value": "S\u00e3o Paulo"
                                                                                  },
                                                                                  "division_exposure": {
                                                                                    "value": "S\u00e3o Paulo"
                                                                                  },
                                                                                  "gisaid_epi_isl": {
                                                                                    "value": "EPI_ISL_1079163"
                                                                                  },
                                                                                  "host": {
                                                                                    "value": "Human"
                                                                                  },
                                                                                  "custom_location": {
                                                                                    "confidence": {
                                                                                      "Brazil": 1.0
                                                                                    },
                                                                                    "entropy": -1.000088900581841e-12,
                                                                                    "value": "Brazil"
                                                                                  },
                                                                                  "location": {
                                                                                    "value": "Bauru"
                                                                                  },
                                                                                  "num_date": {
                                                                                    "confidence": [
                                                                                      2021.0945205479452,
                                                                                      2021.0945205479452
                                                                                    ],
                                                                                    "value": 2021.0945205479452
                                                                                  },
                                                                                  "originating_lab": {
                                                                                    "value": "IAL Regional de Bauru"
                                                                                  },
                                                                                  "pangolin_lineage": {
                                                                                    "value": "B.1.1.28"
                                                                                  },
                                                                                  "recency": {
                                                                                    "value": "One week ago"
                                                                                  },
                                                                                  "region": {
                                                                                    "value": "South America"
                                                                                  },
                                                                                  "region_exposure": {
                                                                                    "value": "South America"
                                                                                  },

                                                                                  "subclade_membership": {
                                                                                    "value": "20B"
                                                                                  },
                                                                                  "submitting_lab": {
                                                                                    "value": "Instituto Adolfo Lutz, Interdiciplinary Procedures Center, Strategic Laboratory"
                                                                                  },
                                                                                  "url": "https://www.gisaid.org"
                                                                                }
                                                                              }
                                                                            ],
                                                                            "name": "NODE_0001533",
                                                                            "node_attrs": {
                                                                              "clade_membership": {
                                                                                "value": "20B"
                                                                              },
                                                                              "div": 16,
                                                                              "custom_location": {
                                                                                "confidence": {
                                                                                  "Brazil": 0.997369721986172,
                                                                                  "Rio Grande do Sul": 0.002512155383514473
                                                                                },
                                                                                "entropy": 0.018780722466662837,
                                                                                "value": "Brazil"
                                                                              },
                                                                              "num_date": {
                                                                                "confidence": [
                                                                                  2020.661437021954,
                                                                                  2020.7761385177682
                                                                                ],
                                                                                "value": 2020.7362779154212
                                                                              },
                                                                              "subclade_membership": {
                                                                                "value": "20B"
                                                                              }
                                                                            }
                                                                          }
                                                                        ],
                                                                        "name": "NODE_0001531",
                                                                        "node_attrs": {
                                                                          "clade_membership": {
                                                                            "value": "20B"
                                                                          },
                                                                          "div": 10,
                                                                          "custom_location": {
                                                                            "confidence": {
                                                                              "Brazil": 0.9796243768363476,
                                                                              "Rio Grande do Sul": 0.020363757652999973
                                                                            },
                                                                            "entropy": 0.09960034603979227,
                                                                            "value": "Brazil"
                                                                          },
                                                                          "num_date": {
                                                                            "confidence": [
                                                                              2020.3909964173909,
                                                                              2020.6321163667096
                                                                            ],
                                                                            "value": 2020.58875020648
                                                                          },
                                                                          "subclade_membership": {
                                                                            "value": "20B"
                                                                          }
                                                                        }
                                                                      }
                                                                    ],
                                                                    "name": "NODE_0003554",
                                                                    "node_attrs": {
                                                                      "clade_membership": {
                                                                        "value": "20B"
                                                                      },
                                                                      "div": 9,
                                                                      "custom_location": {
                                                                        "confidence": {
                                                                          "Brazil": 0.9775338306569633,
                                                                          "Rio Grande do Sul": 0.02232073716031225
                                                                        },
                                                                        "entropy": 0.10842336399689896,
                                                                        "value": "Brazil"
                                                                      },
                                                                      "num_date": {
                                                                        "confidence": [
                                                                          2020.3537308131542,
                                                                          2020.622038457139
                                                                        ],
                                                                        "value": 2020.5390894210657
                                                                      },
                                                                      "subclade_membership": {
                                                                        "value": "20B"
                                                                      }
                                                                    }
                                                                  }
                                                                ],
                                                                "name": "NODE_0001527",
                                                                "node_attrs": {
                                                                  "clade_membership": {
                                                                    "value": "20B"
                                                                  },
                                                                  "div": 9,
                                                                  "custom_location": {
                                                                    "confidence": {
                                                                      "Brazil": 0.8829941156959032,
                                                                      "Rio Grande do Sul": 0.11670092430062147
                                                                    },
                                                                    "entropy": 0.36318213956938095,
                                                                    "value": "Brazil"
                                                                  },
                                                                  "num_date": {
                                                                    "confidence": [
                                                                      2020.358292861121,
                                                                      2020.6256226990677
                                                                    ],
                                                                    "value": 2020.4945060330356
                                                                  },
                                                                  "subclade_membership": {
                                                                    "value": "20B"
                                                                  }
                                                                }
                                                              }
                                                            ],
                                                            "name": "NODE_0003549",
                                                            "node_attrs": {
                                                              "clade_membership": {
                                                                "value": "20B"
                                                              },
                                                              "div": 8,
                                                              "custom_location": {
                                                                "confidence": {
                                                                  "Brazil": 0.9823340215854003,
                                                                  "Rio Grande do Sul": 0.016515703489900533
                                                                },
                                                                "entropy": 0.09386199354063351,
                                                                "value": "Brazil"
                                                              },
                                                              "num_date": {
                                                                "confidence": [
                                                                  2020.32995590366,
                                                                  2020.4851337286318
                                                                ],
                                                                "value": 2020.4645642134249
                                                              },
                                                              "subclade_membership": {
                                                                "value": "20B"
                                                              }
                                                            }
                                                          }
                                                        ],
                                                        "name": "NODE_0003547",
                                                        "node_attrs": {
                                                          "clade_membership": {
                                                            "value": "20B"
                                                          },
                                                          "div": 8,
                                                          "custom_location": {
                                                            "confidence": {
                                                              "Brazil": 0.997048384877052,
                                                              "Rio Grande do Sul": 0.0027834836100360497
                                                            },
                                                            "entropy": 0.02085283702402717,
                                                            "value": "Brazil"
                                                          },
                                                          "num_date": {
                                                            "confidence": [
                                                              2020.3317083454028,
                                                              2020.4828240161191
                                                            ],
                                                            "value": 2020.4391399439935
                                                          },
                                                          "subclade_membership": {
                                                            "value": "20B"
                                                          }
                                                        }
                                                      }
                                                    ],
                                                    "name": "NODE_0003538",
                                                    "node_attrs": {
                                                      "clade_membership": {
                                                        "value": "20B"
                                                      },
                                                      "div": 8,
                                                      "custom_location": {
                                                        "confidence": {
                                                          "Brazil": 0.9969016640854002,
                                                          "Rio Grande do Sul": 0.0029625726170535455
                                                        },
                                                        "entropy": 0.02160097929097062,
                                                        "value": "Brazil"
                                                      },
                                                      "num_date": {
                                                        "confidence": [
                                                          2020.0617039654205,
                                                          2020.4756454067312
                                                        ],
                                                        "value": 2020.423494745677
                                                      },
                                                      "subclade_membership": {
                                                        "value": "20B"
                                                      }
                                                    }
                                                  }
                                                ],
                                                "name": "NODE_0003535",
                                                "node_attrs": {
                                                  "clade_membership": {
                                                    "value": "20B"
                                                  },
                                                  "div": 8,
                                                  "custom_location": {
                                                    "confidence": {
                                                      "Brazil": 0.9855993605869784,
                                                      "Rio Grande do Sul": 0.014250306976820205
                                                    },
                                                    "entropy": 0.07625685045072128,
                                                    "value": "Brazil"
                                                  },
                                                  "num_date": {
                                                    "confidence": [
                                                      2020.0552118432083,
                                                      2020.4731895844413
                                                    ],
                                                    "value": 2020.3799509053918
                                                  },
                                                  "subclade_membership": {
                                                    "value": "20B"
                                                  }
                                                }
                                              }
                                            ],
                                            "name": "NODE_0003533",
                                            "node_attrs": {
                                              "clade_membership": {
                                                "value": "20B"
                                              },
                                              "div": 8,
                                              "custom_location": {
                                                "confidence": {
                                                  "Brazil": 0.8737860366390147,
                                                  "Rio Grande do Sul": 0.12598414553723974
                                                },
                                                "entropy": 0.3809119503653078,
                                                "value": "Brazil"
                                              },
                                              "num_date": {
                                                "confidence": [
                                                  2020.0632762042706,
                                                  2020.4661370012645
                                                ],
                                                "value": 2020.3237901559976
                                              },
                                              "subclade_membership": {
                                                "value": "20B"
                                              }
                                            }
                                          }
                                        ],
                                        "name": "NODE_0003527",
                                        "node_attrs": {
                                          "clade_membership": {
                                            "value": "20B"
                                          },
                                          "div": 8,
                                          "custom_location": {
                                            "confidence": {
                                              "Brazil": 0.9550628363466676,
                                              "Rio Grande do Sul": 0.04478967296960045
                                            },
                                            "entropy": 0.18437805593749382,
                                            "value": "Brazil"
                                          },
                                          "num_date": {
                                            "confidence": [
                                              2020.2032107962702,
                                              2020.2533939955322
                                            ],
                                            "value": 2020.2241574704599
                                          },
                                          "subclade_membership": {
                                            "value": "20B"
                                          }
                                        }
                                      },
                                      {
                                        "branch_attrs": {
                                          "mutations": {}
                                        },
                                        "children": [
                                          {
                                            "branch_attrs": {
                                              "labels": {
                                                "aa": "ORF1a: V439F, Q990R; ORF1b: K469N; ORF9b: R32P"
                                              },
                                              "mutations": {
                                                "ORF1a": [
                                                  "V439F",
                                                  "Q990R"
                                                ],
                                                "ORF1b": [
                                                  "K469N"
                                                ],
                                                "ORF9b": [
                                                  "R32P"
                                                ],
                                                "nuc": [
                                                  "G1580T",
                                                  "A3234G",
                                                  "G14874T",
                                                  "G28378C"
                                                ]
                                              }
                                            },
                                            "children": [
                                              {
                                                "branch_attrs": {
                                                  "labels": {
                                                    "aa": "M: A83V; ORF1a: L730F, S1027I; ORF8: P38S"
                                                  },
                                                  "mutations": {
                                                    "M": [
                                                      "A83V"
                                                    ],
                                                    "ORF1a": [
                                                      "L730F",
                                                      "S1027I"
                                                    ],
                                                    "ORF8": [
                                                      "P38S"
                                                    ],
                                                    "nuc": [
                                                      "C2453T",
                                                      "G3345T",
                                                      "C10543T",
                                                      "A23365T",
                                                      "C26681T",
                                                      "C26770T",
                                                      "C28005T"
                                                    ]
                                                  }
                                                },
                                                "name": "Brazil/21394CVL/2020",
                                                "node_attrs": {

                                                  "author": {
                                                    "author": "Sant'Anna et al.",
                                                    "value": "Sant'Anna et al."
                                                  },
                                                  "clade_membership": {
                                                    "value": "20B"
                                                  },
                                                  "country": {
                                                    "value": "Brazil"
                                                  },
                                                  "div": 19,
                                                  "division": {
                                                    "value": "Rio Grande do Sul"
                                                  },
                                                  "division_exposure": {
                                                    "value": "Rio Grande do Sul"
                                                  },
                                                  "host": {
                                                    "value": "human"
                                                  },
                                                  "custom_location": {
                                                    "confidence": {
                                                      "Rio Grande do Sul": 1.0
                                                    },
                                                    "entropy": -1.000088900581841e-12,
                                                    "value": "Rio Grande do Sul"
                                                  },
                                                  "location": {
                                                    "value": "Canoas"
                                                  },
                                                  "num_date": {
                                                    "confidence": [
                                                      2020.7527322404371,
                                                      2020.7527322404371
                                                    ],
                                                    "value": 2020.7527322404371
                                                  },
                                                  "originating_lab": {
                                                    "value": "DIRETORIA DE VIGILANCIA EM SAUDE"
                                                  },
                                                  "pangolin_lineage": {
                                                    "value": "B.1.1.28"
                                                  },
                                                  "recency": {
                                                    "value": "1-2 days ago"
                                                  },
                                                  "regiao": {
                                                    "value": "canoas"
                                                  },
                                                  "region": {
                                                    "value": "South America"
                                                  },
                                                  "region_exposure": {
                                                    "value": "South America"
                                                  },

                                                  "subclade_membership": {
                                                    "value": "20B"
                                                  },
                                                  "submitting_lab": {
                                                    "value": "epiclin"
                                                  }
                                                }
                                              },
                                              {
                                                "branch_attrs": {
                                                  "labels": {
                                                    "aa": "ORF1a: Q607H; ORF3a: L85F"
                                                  },
                                                  "mutations": {
                                                    "ORF1a": [
                                                      "Q607H"
                                                    ],
                                                    "ORF3a": [
                                                      "L85F"
                                                    ],
                                                    "nuc": [
                                                      "G2086T",
                                                      "G25647T"
                                                    ]
                                                  }
                                                },
                                                "children": [
                                                  {
                                                    "branch_attrs": {
                                                      "labels": {
                                                        "aa": "ORF1a: T1854A"
                                                      },
                                                      "mutations": {
                                                        "ORF1a": [
                                                          "T1854A"
                                                        ],
                                                        "nuc": [
                                                          "A5825G",
                                                          "T9061C"
                                                        ]
                                                      }
                                                    },
                                                    "name": "Brazil/11684CVL/2020",
                                                    "node_attrs": {

                                                      "author": {
                                                        "author": "Sant'Anna et al.",
                                                        "value": "Sant'Anna et al."
                                                      },
                                                      "clade_membership": {
                                                        "value": "20B"
                                                      },
                                                      "country": {
                                                        "value": "Brazil"
                                                      },
                                                      "div": 16,
                                                      "division": {
                                                        "value": "Rio Grande do Sul"
                                                      },
                                                      "division_exposure": {
                                                        "value": "Rio Grande do Sul"
                                                      },
                                                      "host": {
                                                        "value": "human"
                                                      },
                                                      "custom_location": {
                                                        "confidence": {
                                                          "Rio Grande do Sul": 1.0
                                                        },
                                                        "entropy": -1.000088900581841e-12,
                                                        "value": "Rio Grande do Sul"
                                                      },
                                                      "location": {
                                                        "value": "Porto Alegre"
                                                      },
                                                      "num_date": {
                                                        "confidence": [
                                                          2020.5860655737704,
                                                          2020.5860655737704
                                                        ],
                                                        "value": 2020.5860655737704
                                                      },
                                                      "originating_lab": {
                                                        "value": "Diretoria de Vigil\u00e2ncia em Sa\u00fade"
                                                      },
                                                      "pangolin_lineage": {
                                                        "value": "B.1.1.28"
                                                      },
                                                      "recency": {
                                                        "value": "1-2 days ago"
                                                      },
                                                      "regiao": {
                                                        "value": "porto_alegre"
                                                      },
                                                      "region": {
                                                        "value": "South America"
                                                      },
                                                      "region_exposure": {
                                                        "value": "South America"
                                                      },

                                                      "subclade_membership": {
                                                        "value": "20B"
                                                      },
                                                      "submitting_lab": {
                                                        "value": "epiclin"
                                                      }
                                                    }
                                                  },
                                                  {
                                                    "branch_attrs": {
                                                      "labels": {
                                                        "aa": "ORF1a: T4065I; ORF3a: L106F"
                                                      },
                                                      "mutations": {
                                                        "ORF1a": [
                                                          "T4065I"
                                                        ],
                                                        "ORF3a": [
                                                          "L106F"
                                                        ],
                                                        "nuc": [
                                                          "C12459T",
                                                          "C25708T"
                                                        ]
                                                      }
                                                    },
                                                    "name": "Brazil/13468CVL/2020",
                                                    "node_attrs": {

                                                      "author": {
                                                        "author": "Sant'Anna et al.",
                                                        "value": "Sant'Anna et al."
                                                      },
                                                      "clade_membership": {
                                                        "value": "20B"
                                                      },
                                                      "country": {
                                                        "value": "Brazil"
                                                      },
                                                      "div": 16,
                                                      "division": {
                                                        "value": "Rio Grande do Sul"
                                                      },
                                                      "division_exposure": {
                                                        "value": "Rio Grande do Sul"
                                                      },
                                                      "host": {
                                                        "value": "human"
                                                      },
                                                      "custom_location": {
                                                        "confidence": {
                                                          "Rio Grande do Sul": 1.0
                                                        },
                                                        "entropy": -1.000088900581841e-12,
                                                        "value": "Rio Grande do Sul"
                                                      },
                                                      "location": {
                                                        "value": "Canoas"
                                                      },
                                                      "num_date": {
                                                        "confidence": [
                                                          2020.6079234972678,
                                                          2020.6079234972678
                                                        ],
                                                        "value": 2020.6079234972678
                                                      },
                                                      "originating_lab": {
                                                        "value": "Diretoria de Vigil\u00e2ncia em Sa\u00fade"
                                                      },
                                                      "pangolin_lineage": {
                                                        "value": "B.1.1.28"
                                                      },
                                                      "recency": {
                                                        "value": "1-2 days ago"
                                                      },
                                                      "regiao": {
                                                        "value": "canoas"
                                                      },
                                                      "region": {
                                                        "value": "South America"
                                                      },
                                                      "region_exposure": {
                                                        "value": "South America"
                                                      },

                                                      "subclade_membership": {
                                                        "value": "20B"
                                                      },
                                                      "submitting_lab": {
                                                        "value": "epiclin"
                                                      }
                                                    }
                                                  }
                                                ],
                                                "name": "NODE_0001516",
                                                "node_attrs": {
                                                  "clade_membership": {
                                                    "value": "20B"
                                                  },
                                                  "div": 14,
                                                  "custom_location": {
                                                    "confidence": {
                                                      "Brazil": 0.006159132458550448,
                                                      "Rio Grande do Sul": 0.9938368020052486
                                                    },
                                                    "entropy": 0.0375461882535654,
                                                    "value": "Rio Grande do Sul"
                                                  },
                                                  "num_date": {
                                                    "confidence": [
                                                      2020.4347621146262,
                                                      2020.577183420408
                                                    ],
                                                    "value": 2020.5199038360195
                                                  },
                                                  "subclade_membership": {
                                                    "value": "20B"
                                                  }
                                                }
                                              }
                                            ],
                                            "name": "NODE_0001515",
                                            "node_attrs": {
                                              "clade_membership": {
                                                "value": "20B"
                                              },
                                              "div": 12,
                                              "custom_location": {
                                                "confidence": {
                                                  "Brazil": 0.06911156502254319,
                                                  "Rio Grande do Sul": 0.9308506407142602
                                                },
                                                "entropy": 0.2517775681480887,
                                                "value": "Rio Grande do Sul"
                                              },
                                              "num_date": {
                                                "confidence": [
                                                  2020.3263206492588,
                                                  2020.5241964617817
                                                ],
                                                "value": 2020.4355189839155
                                              },
```
