## Supplementary Data 2 for "Emergence of the novel SARS-CoV-2 lineage P.4.1 and massive spread of P.2 in South Brazil": ncov_CVL_RS_South_America_14Abr2021.json (part 52 of 64)

```
                                              "subclade_membership": {
                                                "value": "20B"
                                              }
                                            }
                                          },
                                          {
                                            "branch_attrs": {
                                              "mutations": {
                                                "nuc": [
                                                  "C29284T"
                                                ]
                                              }
                                            },
                                            "children": [
                                              {
                                                "branch_attrs": {
                                                  "labels": {
                                                    "aa": "N: G124S; ORF1a: Y359H; ORF1b: V1538L, F1969C; ORF3a: K75N"
                                                  },
                                                  "mutations": {
                                                    "N": [
                                                      "G124S"
                                                    ],
                                                    "ORF1a": [
                                                      "Y359H"
                                                    ],
                                                    "ORF1b": [
                                                      "V1538L",
                                                      "F1969C"
                                                    ],
                                                    "ORF3a": [
                                                      "K75N"
                                                    ],
                                                    "nuc": [
                                                      "T1340C",
                                                      "G18079T",
                                                      "T19373G",
                                                      "T20910C",
                                                      "G25617T",
                                                      "G28643A",
                                                      "C29095T"
                                                    ]
                                                  }
                                                },
                                                "name": "Brazil/1841CVL/2020",
                                                "node_attrs": {

                                                  "author": {
                                                    "author": "Sant'Anna et al.",
                                                    "value": "Sant'Anna et al."
                                                  },
                                                  "clade_membership": {
                                                    "value": "20B"
                                                  },
                                                  "country": {
                                                    "value": "Brazil"
                                                  },
                                                  "div": 16,
                                                  "division": {
                                                    "value": "Rio Grande do Sul"
                                                  },
                                                  "division_exposure": {
                                                    "value": "Rio Grande do Sul"
                                                  },
                                                  "host": {
                                                    "value": "human"
                                                  },
                                                  "custom_location": {
                                                    "confidence": {
                                                      "Rio Grande do Sul": 0.9999999999999999
                                                    },
                                                    "entropy": -9.99866855976916e-13,
                                                    "value": "Rio Grande do Sul"
                                                  },
                                                  "location": {
                                                    "value": "Sapucaia do Sul"
                                                  },
                                                  "num_date": {
                                                    "confidence": [
                                                      2020.4521857923498,
                                                      2020.4521857923498
                                                    ],
                                                    "value": 2020.4521857923498
                                                  },
                                                  "originating_lab": {
                                                    "value": "Unidade de Pronto Atendimento de Sapucaia do Sul"
                                                  },
                                                  "pangolin_lineage": {
                                                    "value": "B.1.1.28"
                                                  },
                                                  "recency": {
                                                    "value": "1-2 days ago"
                                                  },
                                                  "regiao": {
                                                    "value": "canoas"
                                                  },
                                                  "region": {
                                                    "value": "South America"
                                                  },
                                                  "region_exposure": {
                                                    "value": "South America"
                                                  },

                                                  "subclade_membership": {
                                                    "value": "20B"
                                                  },
                                                  "submitting_lab": {
                                                    "value": "epiclin"
                                                  }
                                                }
                                              },
                                              {
                                                "branch_attrs": {
                                                  "labels": {
                                                    "aa": "E: S55F; ORF1a: G3846S; ORF3a: T217I; S: F565L"
                                                  },
                                                  "mutations": {
                                                    "E": [
                                                      "S55F"
                                                    ],
                                                    "ORF1a": [
                                                      "G3846S"
                                                    ],
                                                    "ORF3a": [
                                                      "T217I"
                                                    ],
                                                    "S": [
                                                      "F565L"
                                                    ],
                                                    "nuc": [
                                                      "T10063C",
                                                      "G11801A",
                                                      "C22624T",
                                                      "T23255C",
                                                      "C26042T",
                                                      "C26408T"
                                                    ]
                                                  }
                                                },
                                                "children": [
                                                  {
                                                    "branch_attrs": {
                                                      "mutations": {}
                                                    },
                                                    "name": "Brazil/AM-20890083OP/2020",
                                                    "node_attrs": {

                                                      "author": {
                                                        "author": "Valdinete Nascimento et al",
                                                        "value": "Valdinete Nascimento et al B"
                                                      },
                                                      "clade_membership": {
                                                        "value": "20B"
                                                      },
                                                      "country": {
                                                        "value": "Brazil"
                                                      },
                                                      "div": 15,
                                                      "division": {
                                                        "value": "Amazonas BR"
                                                      },
                                                      "division_exposure": {
                                                        "value": "Amazonas BR"
                                                      },
                                                      "gisaid_epi_isl": {
                                                        "value": "EPI_ISL_1068172"
                                                      },
                                                      "host": {
                                                        "value": "Human"
                                                      },
                                                      "custom_location": {
                                                        "confidence": {
                                                          "Brazil": 1.0
                                                        },
                                                        "entropy": -1.000088900581841e-12,
                                                        "value": "Brazil"
                                                      },
                                                      "location": {
                                                        "value": "Manicor\u00e9"
                                                      },
                                                      "num_date": {
                                                        "confidence": [
                                                          2020.4303278688524,
                                                          2020.4303278688524
                                                        ],
                                                        "value": 2020.4303278688524
                                                      },
                                                      "originating_lab": {
                                                        "value": "Laboratorio de Ecologia de Doencas Transmissiveis na Amazonia, Instituto Leonidas e Maria Deane - Fiocruz Amazonia"
                                                      },
                                                      "pangolin_lineage": {
                                                        "value": "B.1.1.289"
                                                      },
                                                      "recency": {
                                                        "value": "One week ago"
                                                      },
                                                      "region": {
                                                        "value": "South America"
                                                      },
                                                      "region_exposure": {
                                                        "value": "South America"
                                                      },

                                                      "subclade_membership": {
                                                        "value": "20B"
                                                      },
                                                      "submitting_lab": {
                                                        "value": "Laboratorio de Ecologia de Doencas Transmissiveis na Amazonia, Instituto Leonidas e Maria Deane - Fiocruz Amazonia"
                                                      },
                                                      "url": "https://www.gisaid.org"
                                                    }
                                                  },
                                                  {
                                                    "branch_attrs": {
                                                      "labels": {
                                                        "aa": "ORF1a: L469F; ORF3a: K16N"
                                                      },
                                                      "mutations": {
                                                        "ORF1a": [
                                                          "L469F"
                                                        ],
                                                        "ORF3a": [
                                                          "K16N"
                                                        ],
                                                        "nuc": [
                                                          "C1670T",
                                                          "C16428T",
                                                          "G25440T"
                                                        ]
                                                      }
                                                    },
                                                    "name": "Brazil/AM-20895654ID/2020",
                                                    "node_attrs": {

                                                      "author": {
                                                        "author": "Valdinete Nascimento et al",
                                                        "value": "Valdinete Nascimento et al B"
                                                      },
                                                      "clade_membership": {
                                                        "value": "20B"
                                                      },
                                                      "country": {
                                                        "value": "Brazil"
                                                      },
                                                      "div": 18,
                                                      "division": {
                                                        "value": "Amazonas BR"
                                                      },
                                                      "division_exposure": {
                                                        "value": "Amazonas BR"
                                                      },
                                                      "gisaid_epi_isl": {
                                                        "value": "EPI_ISL_1068254"
                                                      },
                                                      "host": {
                                                        "value": "Human"
                                                      },
                                                      "custom_location": {
                                                        "confidence": {
                                                          "Brazil": 1.0
                                                        },
                                                        "entropy": -1.000088900581841e-12,
                                                        "value": "Brazil"
                                                      },
                                                      "location": {
                                                        "value": "Manaus"
                                                      },
                                                      "num_date": {
                                                        "confidence": [
                                                          2020.5532786885246,
                                                          2020.5532786885246
                                                        ],
                                                        "value": 2020.5532786885246
                                                      },
                                                      "originating_lab": {
                                                        "value": "Laboratorio de Ecologia de Doencas Transmissiveis na Amazonia, Instituto Leonidas e Maria Deane - Fiocruz Amazonia"
                                                      },
                                                      "pangolin_lineage": {
                                                        "value": "B.1.1.289"
                                                      },
                                                      "recency": {
                                                        "value": "One week ago"
                                                      },
                                                      "region": {
                                                        "value": "South America"
                                                      },
                                                      "region_exposure": {
                                                        "value": "South America"
                                                      },

                                                      "subclade_membership": {
                                                        "value": "20B"
                                                      },
                                                      "submitting_lab": {
                                                        "value": "Laboratorio de Ecologia de Doencas Transmissiveis na Amazonia, Instituto Leonidas e Maria Deane - Fiocruz Amazonia"
                                                      },
                                                      "url": "https://www.gisaid.org"
                                                    }
                                                  }
                                                ],
                                                "name": "NODE_0001541",
                                                "node_attrs": {
                                                  "clade_membership": {
                                                    "value": "20B"
                                                  },
                                                  "div": 15,
                                                  "custom_location": {
                                                    "confidence": {
                                                      "Brazil": 0.9892241059543169,
                                                      "Rio Grande do Sul": 0.010647131481954326
                                                    },
                                                    "entropy": 0.06028771410988943,
                                                    "value": "Brazil"
                                                  },
                                                  "num_date": {
                                                    "confidence": [
                                                      2020.3931733258603,
                                                      2020.4303278688524
                                                    ],
                                                    "value": 2020.4303278688524
                                                  },
                                                  "subclade_membership": {
                                                    "value": "20B"
                                                  }
                                                }
                                              },
                                              {
                                                "branch_attrs": {
                                                  "mutations": {}
                                                },
                                                "children": [
                                                  {
                                                    "branch_attrs": {
                                                      "labels": {
                                                        "aa": "ORF1a: R545Q"
                                                      },
                                                      "mutations": {
                                                        "ORF1a": [
                                                          "R545Q"
                                                        ],
                                                        "nuc": [
                                                          "C186T",
                                                          "G1899A",
                                                          "C7528T",
                                                          "C9286T"
                                                        ]
                                                      }
                                                    },
                                                    "name": "Brazil/AM-20891680JR/2020",
                                                    "node_attrs": {

                                                      "author": {
                                                        "author": "Valdinete Nascimento et al",
                                                        "value": "Valdinete Nascimento et al B"
                                                      },
                                                      "clade_membership": {
                                                        "value": "20B"
                                                      },
                                                      "country": {
                                                        "value": "Brazil"
                                                      },
                                                      "div": 13,
                                                      "division": {
                                                        "value": "Amazonas BR"
                                                      },
                                                      "division_exposure": {
                                                        "value": "Amazonas BR"
                                                      },
                                                      "gisaid_epi_isl": {
                                                        "value": "EPI_ISL_1068213"
                                                      },
                                                      "host": {
                                                        "value": "Human"
                                                      },
                                                      "custom_location": {
                                                        "confidence": {
                                                          "Brazil": 1.0
                                                        },
                                                        "entropy": -1.000088900581841e-12,
                                                        "value": "Brazil"
                                                      },
                                                      "location": {
                                                        "value": "Manaquiri"
                                                      },
                                                      "num_date": {
                                                        "confidence": [
                                                          2020.441256830601,
                                                          2020.441256830601
                                                        ],
                                                        "value": 2020.441256830601
                                                      },
                                                      "originating_lab": {
                                                        "value": "Laboratorio de Ecologia de Doencas Transmissiveis na Amazonia, Instituto Leonidas e Maria Deane - Fiocruz Amazonia"
                                                      },
                                                      "pangolin_lineage": {
                                                        "value": "B.1.1.28"
                                                      },
                                                      "recency": {
                                                        "value": "One week ago"
                                                      },
                                                      "region": {
                                                        "value": "South America"
                                                      },
                                                      "region_exposure": {
                                                        "value": "South America"
                                                      },

                                                      "subclade_membership": {
                                                        "value": "20B"
                                                      },
                                                      "submitting_lab": {
                                                        "value": "Laboratorio de Ecologia de Doencas Transmissiveis na Amazonia, Instituto Leonidas e Maria Deane - Fiocruz Amazonia"
                                                      },
                                                      "url": "https://www.gisaid.org"
                                                    }
                                                  },
                                                  {
                                                    "branch_attrs": {
                                                      "mutations": {}
                                                    },
                                                    "children": [
                                                      {
                                                        "branch_attrs": {
                                                          "labels": {
                                                            "aa": "ORF9b: R13H"
                                                          },
                                                          "mutations": {
                                                            "ORF9b": [
                                                              "R13H"
                                                            ],
                                                            "nuc": [
                                                              "C1594T",
                                                              "T15651C",
                                                              "C26313T",
                                                              "G28321A"
                                                            ]
                                                          }
                                                        },
                                                        "children": [
                                                          {
                                                            "branch_attrs": {
                                                              "labels": {
                                                                "aa": "E: V49L; ORF1a: T3772N; ORF1b: A690S, M1156I"
                                                              },
                                                              "mutations": {
                                                                "E": [
                                                                  "V49L"
                                                                ],
                                                                "ORF1a": [
                                                                  "T3772N"
                                                                ],
                                                                "ORF1b": [
                                                                  "A690S",
                                                                  "M1156I"
                                                                ],
                                                                "nuc": [
                                                                  "C11580A",
                                                                  "G15535T",
                                                                  "G16935T",
                                                                  "C18744T",
                                                                  "G26389T",
                                                                  "C28253T"
                                                                ]
                                                              }
                                                            },
                                                            "name": "Brazil/AM-L82-CD2362/2020",
                                                            "node_attrs": {
                                                              "author": {
                                                                "author": "Brazil-UK Centre for Arbovirus Discovery Diagnosis Genomics et al",
                                                                "value": "Brazil-UK Centre for Arbovirus Discovery Diagnosis Genomics et al"
                                                              },
                                                              "clade_membership": {
                                                                "value": "20B"
                                                              },
                                                              "country": {
                                                                "value": "Brazil"
                                                              },
                                                              "div": 19,
                                                              "division": {
                                                                "value": "Amazonas BR"
                                                              },
                                                              "division_exposure": {
                                                                "value": "Amazonas BR"
                                                              },
                                                              "gisaid_epi_isl": {
                                                                "value": "EPI_ISL_1060946"
                                                              },
                                                              "host": {
                                                                "value": "Human"
                                                              },
                                                              "custom_location": {
                                                                "confidence": {
                                                                  "Brazil": 1.0
                                                                },
                                                                "entropy": -1.000088900581841e-12,
                                                                "value": "Brazil"
                                                              },
                                                              "location": {
                                                                "value": "Manaus"
                                                              },
                                                              "num_date": {
                                                                "confidence": [
                                                                  2020.97131147541,
                                                                  2020.97131147541
                                                                ],
                                                                "value": 2020.97131147541
                                                              },
                                                              "originating_lab": {
                                                                "value": "CDL Laboratorio Santos e Vidal LTDA."
                                                              },
                                                              "pangolin_lineage": {
                                                                "value": "B.1.1.296"
                                                              },
                                                              "recency": {
                                                                "value": "One week ago"
                                                              },
                                                              "region": {
                                                                "value": "South America"
                                                              },
                                                              "region_exposure": {
                                                                "value": "South America"
                                                              },
                                                              "subclade_membership": {
                                                                "value": "20B"
                                                              },
                                                              "submitting_lab": {
                                                                "value": "Instituto de Medicina Tropical de Sao Paulo"
                                                              },
                                                              "url": "https://www.gisaid.org"
                                                            }
                                                          },
                                                          {
                                                            "branch_attrs": {
                                                              "labels": {
                                                                "aa": "N: G238C; ORF1a: A1809V, K3236R, M3539T; ORF3a: T14A; ORF7a: E121V; S: V143X, Y144X, A942S, *1274X"
                                                              },
                                                              "mutations": {
                                                                "N": [
                                                                  "G238C"
                                                                ],
                                                                "ORF1a": [
                                                                  "A1809V",
                                                                  "K3236R",
                                                                  "M3539T"
                                                                ],
                                                                "ORF3a": [
                                                                  "T14A"
                                                                ],
                                                                "ORF7a": [
                                                                  "E121V"
                                                                ],
                                                                "S": [
                                                                  "V143X",
                                                                  "Y144X",
                                                                  "A942S",
                                                                  "*1274X"
                                                                ],
                                                                "nuc": [
                                                                  "C5691T",
                                                                  "A9972G",
                                                                  "T10881C",
                                                                  "C19170T",
                                                                  "T19452C",
                                                                  "T21991-",
                                                                  "T21992-",
                                                                  "A21993-",
                                                                  "G24386T",
                                                                  "A25432G",
                                                                  "A27755T",
                                                                  "G28985T"
                                                                ]
                                                              }
                                                            },
                                                            "name": "Brazil/AM-20842572LS/2020",
                                                            "node_attrs": {

                                                              "author": {
                                                                "author": "Valdinete Nascimento et al",
                                                                "value": "Valdinete Nascimento et al B"
                                                              },
                                                              "clade_membership": {
                                                                "value": "20B"
                                                              },
                                                              "country": {
                                                                "value": "Brazil"
                                                              },
                                                              "div": 22,
                                                              "division": {
                                                                "value": "Amazonas BR"
                                                              },
                                                              "division_exposure": {
                                                                "value": "Amazonas BR"
                                                              },
                                                              "gisaid_epi_isl": {
                                                                "value": "EPI_ISL_1068132"
                                                              },
                                                              "host": {
                                                                "value": "Human"
                                                              },
                                                              "custom_location": {
                                                                "confidence": {
                                                                  "Brazil": 1.0
                                                                },
                                                                "entropy": -1.000088900581841e-12,
                                                                "value": "Brazil"
                                                              },
                                                              "location": {
                                                                "value": "Manaus"
                                                              },
                                                              "num_date": {
                                                                "confidence": [
                                                                  2020.8674863387978,
                                                                  2020.8674863387978
                                                                ],
                                                                "value": 2020.8674863387978
                                                              },
                                                              "originating_lab": {
                                                                "value": "Laboratorio de Ecologia de Doencas Transmissiveis na Amazonia, Instituto Leonidas e Maria Deane - Fiocruz Amazonia"
                                                              },
                                                              "pangolin_lineage": {
                                                                "value": "L.2"
                                                              },
                                                              "recency": {
                                                                "value": "One week ago"
                                                              },
                                                              "region": {
                                                                "value": "South America"
                                                              },
                                                              "region_exposure": {
                                                                "value": "South America"
                                                              },

                                                              "subclade_membership": {
                                                                "value": "20B"
                                                              },
                                                              "submitting_lab": {
                                                                "value": "Laboratorio de Ecologia de Doencas Transmissiveis na Amazonia, Instituto Leonidas e Maria Deane - Fiocruz Amazonia"
                                                              },
                                                              "url": "https://www.gisaid.org"
                                                            }
                                                          }
                                                        ],
                                                        "name": "NODE_0001539",
                                                        "node_attrs": {
                                                          "clade_membership": {
                                                            "value": "20B"
                                                          },
                                                          "div": 13,
                                                          "custom_location": {
                                                            "confidence": {
                                                              "Brazil": 0.998926924547803
                                                            },
                                                            "entropy": 0.008833464976965875,
                                                            "value": "Brazil"
                                                          },
                                                          "num_date": {
                                                            "confidence": [
                                                              2020.3748893456154,
                                                              2020.8059098756376
                                                            ],
                                                            "value": 2020.5929293800593
                                                          },
                                                          "subclade_membership": {
                                                            "value": "20B"
                                                          }
                                                        }
                                                      },
                                                      {
                                                        "branch_attrs": {
                                                          "labels": {
                                                            "aa": "N: V72I"
                                                          },
                                                          "mutations": {
                                                            "N": [
                                                              "V72I"
                                                            ],
                                                            "nuc": [
                                                              "G28487A",
                                                              "G29751T"
                                                            ]
                                                          }
                                                        },
                                                        "children": [
                                                          {
                                                            "branch_attrs": {
                                                              "labels": {
                                                                "aa": "ORF1a: R29H"
                                                              },
                                                              "mutations": {
                                                                "ORF1a": [
                                                                  "R29H"
                                                                ],
                                                                "nuc": [
                                                                  "G351A",
                                                                  "G4255A"
                                                                ]
                                                              }
                                                            },
                                                            "name": "Brazil/AM-20842130HA/2020",
                                                            "node_attrs": {

                                                              "author": {
                                                                "author": "Valdinete Nascimento et al",
                                                                "value": "Valdinete Nascimento et al B"
                                                              },
                                                              "clade_membership": {
                                                                "value": "20B"
                                                              },
                                                              "country": {
                                                                "value": "Brazil"
                                                              },
                                                              "div": 13,
                                                              "division": {
                                                                "value": "Amazonas BR"
                                                              },
                                                              "division_exposure": {
                                                                "value": "Amazonas BR"
                                                              },
                                                              "gisaid_epi_isl": {
                                                                "value": "EPI_ISL_1068124"
                                                              },
                                                              "host": {
                                                                "value": "Human"
                                                              },
                                                              "custom_location": {
                                                                "confidence": {
                                                                  "Brazil": 1.0
                                                                },
                                                                "entropy": -1.000088900581841e-12,
                                                                "value": "Brazil"
                                                              },
                                                              "location": {
                                                                "value": "Manaus"
                                                              },
                                                              "num_date": {
                                                                "confidence": [
                                                                  2020.766393442623,
                                                                  2020.766393442623
                                                                ],
                                                                "value": 2020.766393442623
                                                              },
                                                              "originating_lab": {
                                                                "value": "Laboratorio de Ecologia de Doencas Transmissiveis na Amazonia, Instituto Leonidas e Maria Deane - Fiocruz Amazonia"
                                                              },
                                                              "pangolin_lineage": {
                                                                "value": "B.1.1.28"
                                                              },
                                                              "recency": {
                                                                "value": "One week ago"
                                                              },
                                                              "region": {
                                                                "value": "South America"
                                                              },
                                                              "region_exposure": {
                                                                "value": "South America"
                                                              },

                                                              "subclade_membership": {
                                                                "value": "20B"
                                                              },
                                                              "submitting_lab": {
                                                                "value": "Laboratorio de Ecologia de Doencas Transmissiveis na Amazonia, Instituto Leonidas e Maria Deane - Fiocruz Amazonia"
                                                              },
                                                              "url": "https://www.gisaid.org"
                                                            }
                                                          },
                                                          {
                                                            "branch_attrs": {
                                                              "mutations": {}
                                                            },
                                                            "children": [
                                                              {
                                                                "branch_attrs": {
                                                                  "labels": {
                                                                    "aa": "ORF1a: T3058I, T4249I"
                                                                  },
                                                                  "mutations": {
                                                                    "ORF1a": [
                                                                      "T3058I",
                                                                      "T4249I"
                                                                    ],
                                                                    "nuc": [
                                                                      "C9438T",
                                                                      "C13011T"
                                                                    ]
                                                                  }
                                                                },
                                                                "name": "Brazil/AM-20842386CA/2020",
                                                                "node_attrs": {

                                                                  "author": {
                                                                    "author": "Valdinete Nascimento et al",
                                                                    "value": "Valdinete Nascimento et al B"
                                                                  },
                                                                  "clade_membership": {
                                                                    "value": "20B"
                                                                  },
                                                                  "country": {
                                                                    "value": "Brazil"
                                                                  },
                                                                  "div": 13,
                                                                  "division": {
                                                                    "value": "Amazonas BR"
                                                                  },
                                                                  "division_exposure": {
                                                                    "value": "Amazonas BR"
                                                                  },
                                                                  "gisaid_epi_isl": {
                                                                    "value": "EPI_ISL_1068125"
                                                                  },
                                                                  "host": {
                                                                    "value": "Human"
                                                                  },
                                                                  "custom_location": {
                                                                    "confidence": {
                                                                      "Brazil": 1.0
                                                                    },
                                                                    "entropy": -1.000088900581841e-12,
                                                                    "value": "Brazil"
                                                                  },
                                                                  "location": {
                                                                    "value": "Manaus"
                                                                  },
                                                                  "num_date": {
                                                                    "confidence": [
                                                                      2020.8237704918033,
                                                                      2020.8237704918033
                                                                    ],
                                                                    "value": 2020.8237704918033
                                                                  },
                                                                  "originating_lab": {
                                                                    "value": "Laboratorio de Ecologia de Doencas Transmissiveis na Amazonia, Instituto Leonidas e Maria Deane - Fiocruz Amazonia"
                                                                  },
                                                                  "pangolin_lineage": {
                                                                    "value": "B.1.1.28"
                                                                  },
                                                                  "recency": {
                                                                    "value": "One week ago"
                                                                  },
                                                                  "region": {
                                                                    "value": "South America"
                                                                  },
                                                                  "region_exposure": {
                                                                    "value": "South America"
                                                                  },

                                                                  "subclade_membership": {
                                                                    "value": "20B"
                                                                  },
                                                                  "submitting_lab": {
                                                                    "value": "Laboratorio de Ecologia de Doencas Transmissiveis na Amazonia, Instituto Leonidas e Maria Deane - Fiocruz Amazonia"
                                                                  },
                                                                  "url": "https://www.gisaid.org"
                                                                }
                                                              },
                                                              {
                                                                "branch_attrs": {
                                                                  "mutations": {}
                                                                },
                                                                "children": [
                                                                  {
                                                                    "branch_attrs": {
                                                                      "labels": {
                                                                        "aa": "ORF1b: T1173I"
                                                                      },
                                                                      "mutations": {
                                                                        "ORF1b": [
                                                                          "T1173I"
                                                                        ],
                                                                        "nuc": [
                                                                          "C16985T"
                                                                        ]
                                                                      }
                                                                    },
                                                                    "children": [
                                                                      {
                                                                        "branch_attrs": {
                                                                          "labels": {
                                                                            "aa": "S: N354K"
                                                                          },
                                                                          "mutations": {
                                                                            "S": [
                                                                              "N354K"
                                                                            ],
                                                                            "nuc": [
                                                                              "C5314T",
                                                                              "C22624A"
                                                                            ]
                                                                          }
                                                                        },
                                                                        "name": "Brazil/AM-20842559AS/2020",
                                                                        "node_attrs": {

                                                                          "author": {
                                                                            "author": "Valdinete Nascimento et al",
                                                                            "value": "Valdinete Nascimento et al B"
                                                                          },
                                                                          "clade_membership": {
                                                                            "value": "20B"
                                                                          },
                                                                          "country": {
                                                                            "value": "Brazil"
                                                                          },
                                                                          "div": 14,
                                                                          "division": {
                                                                            "value": "Amazonas BR"
                                                                          },
                                                                          "division_exposure": {
                                                                            "value": "Amazonas BR"
                                                                          },
                                                                          "gisaid_epi_isl": {
                                                                            "value": "EPI_ISL_1068131"
                                                                          },
                                                                          "host": {
                                                                            "value": "Human"
                                                                          },
                                                                          "custom_location": {
                                                                            "confidence": {
                                                                              "Brazil": 0.9999999999999999
                                                                            },
                                                                            "entropy": -9.99866855976916e-13,
                                                                            "value": "Brazil"
                                                                          },
                                                                          "location": {
                                                                            "value": "Manaus"
                                                                          },
                                                                          "num_date": {
                                                                            "confidence": [
                                                                              2020.8647540983607,
                                                                              2020.8647540983607
                                                                            ],
                                                                            "value": 2020.8647540983607
                                                                          },
                                                                          "originating_lab": {
                                                                            "value": "Laboratorio de Ecologia de Doencas Transmissiveis na Amazonia, Instituto Leonidas e Maria Deane - Fiocruz Amazonia"
                                                                          },
                                                                          "pangolin_lineage": {
                                                                            "value": "B.1.1.28"
                                                                          },
                                                                          "recency": {
                                                                            "value": "One week ago"
                                                                          },
                                                                          "region": {
                                                                            "value": "South America"
                                                                          },
                                                                          "region_exposure": {
                                                                            "value": "South America"
                                                                          },

                                                                          "subclade_membership": {
                                                                            "value": "20B"
                                                                          },
                                                                          "submitting_lab": {
                                                                            "value": "Laboratorio de Ecologia de Doencas Transmissiveis na Amazonia, Instituto Leonidas e Maria Deane - Fiocruz Amazonia"
                                                                          },
                                                                          "url": "https://www.gisaid.org"
                                                                        }
                                                                      },
                                                                      {
                                                                        "branch_attrs": {
                                                                          "mutations": {
                                                                            "nuc": [
                                                                              "A3103G"
                                                                            ]
                                                                          }
                                                                        },
                                                                        "name": "Brazil/AM-20842408LA/2020",
                                                                        "node_attrs": {

                                                                          "author": {
                                                                            "author": "Valdinete Nascimento et al",
                                                                            "value": "Valdinete Nascimento et al B"
                                                                          },
                                                                          "clade_membership": {
                                                                            "value": "20B"
                                                                          },
                                                                          "country": {
                                                                            "value": "Brazil"
                                                                          },
                                                                          "div": 13,
                                                                          "division": {
                                                                            "value": "Amazonas BR"
                                                                          },
                                                                          "division_exposure": {
                                                                            "value": "Amazonas BR"
                                                                          },
                                                                          "gisaid_epi_isl": {
                                                                            "value": "EPI_ISL_1068126"
                                                                          },
                                                                          "host": {
                                                                            "value": "Human"
                                                                          },
                                                                          "custom_location": {
                                                                            "confidence": {
                                                                              "Brazil": 0.9999999999999999
                                                                            },
                                                                            "entropy": -9.99866855976916e-13,
                                                                            "value": "Brazil"
                                                                          },
                                                                          "location": {
                                                                            "value": "Manaus"
                                                                          },
                                                                          "num_date": {
                                                                            "confidence": [
                                                                              2020.8401639344263,
                                                                              2020.8401639344263
                                                                            ],
                                                                            "value": 2020.8401639344263
                                                                          },
                                                                          "originating_lab": {
                                                                            "value": "Laboratorio de Ecologia de Doencas Transmissiveis na Amazonia, Instituto Leonidas e Maria Deane - Fiocruz Amazonia"
                                                                          },
                                                                          "pangolin_lineage": {
                                                                            "value": "B.1.1.28"
                                                                          },
                                                                          "recency": {
                                                                            "value": "One week ago"
                                                                          },
                                                                          "region": {
                                                                            "value": "South America"
                                                                          },
                                                                          "region_exposure": {
                                                                            "value": "South America"
                                                                          },

                                                                          "subclade_membership": {
                                                                            "value": "20B"
                                                                          },
                                                                          "submitting_lab": {
                                                                            "value": "Laboratorio de Ecologia de Doencas Transmissiveis na Amazonia, Instituto Leonidas e Maria Deane - Fiocruz Amazonia"
                                                                          },
                                                                          "url": "https://www.gisaid.org"
                                                                        }
                                                                      },
                                                                      {
                                                                        "branch_attrs": {
                                                                          "mutations": {
                                                                            "nuc": [
                                                                              "C28253T",
                                                                              "C28606T"
                                                                            ]
                                                                          }
                                                                        },
                                                                        "name": "Brazil/AM-20842578TG/2020",
                                                                        "node_attrs": {

                                                                          "author": {
                                                                            "author": "Valdinete Nascimento et al",
                                                                            "value": "Valdinete Nascimento et al B"
                                                                          },
                                                                          "clade_membership": {
                                                                            "value": "20B"
                                                                          },
                                                                          "country": {
                                                                            "value": "Brazil"
                                                                          },
                                                                          "div": 14,
                                                                          "division": {
                                                                            "value": "Amazonas BR"
                                                                          },
                                                                          "division_exposure": {
                                                                            "value": "Amazonas BR"
                                                                          },
                                                                          "gisaid_epi_isl": {
                                                                            "value": "EPI_ISL_1068133"
                                                                          },
                                                                          "host": {
                                                                            "value": "Human"
                                                                          },
                                                                          "custom_location": {
                                                                            "confidence": {
                                                                              "Brazil": 0.9999999999999999
                                                                            },
                                                                            "entropy": -9.99866855976916e-13,
                                                                            "value": "Brazil"
                                                                          },
                                                                          "location": {
                                                                            "value": "Manaus"
                                                                          },
                                                                          "num_date": {
                                                                            "confidence": [
                                                                              2020.8674863387978,
                                                                              2020.8674863387978
                                                                            ],
                                                                            "value": 2020.8674863387978
                                                                          },
                                                                          "originating_lab": {
                                                                            "value": "Laboratorio de Ecologia de Doencas Transmissiveis na Amazonia, Instituto Leonidas e Maria Deane - Fiocruz Amazonia"
                                                                          },
                                                                          "pangolin_lineage": {
                                                                            "value": "B.1.1.28"
                                                                          },
                                                                          "recency": {
                                                                            "value": "One week ago"
                                                                          },
                                                                          "region": {
                                                                            "value": "South America"
                                                                          },
                                                                          "region_exposure": {
                                                                            "value": "South America"
                                                                          },

                                                                          "subclade_membership": {
                                                                            "value": "20B"
                                                                          },
                                                                          "submitting_lab": {
                                                                            "value": "Laboratorio de Ecologia de Doencas Transmissiveis na Amazonia, Instituto Leonidas e Maria Deane - Fiocruz Amazonia"
                                                                          },
                                                                          "url": "https://www.gisaid.org"
                                                                        }
                                                                      },
                                                                      {
                                                                        "branch_attrs": {
                                                                          "mutations": {}
                                                                        },
                                                                        "children": [
                                                                          {
                                                                            "branch_attrs": {
                                                                              "mutations": {
                                                                                "nuc": [
                                                                                  "T15843C",
                                                                                  "T29727C"
                                                                                ]
                                                                              }
                                                                            },
                                                                            "name": "Brazil/AM-20891705KM/2020",
                                                                            "node_attrs": {

                                                                              "author": {
                                                                                "author": "Valdinete Nascimento et al",
                                                                                "value": "Valdinete Nascimento et al B"
                                                                              },
                                                                              "clade_membership": {
                                                                                "value": "20B"
                                                                              },
                                                                              "country": {
                                                                                "value": "Brazil"
                                                                              },
                                                                              "div": 14,
                                                                              "division": {
                                                                                "value": "Amazonas BR"
                                                                              },
                                                                              "division_exposure": {
                                                                                "value": "Amazonas BR"
                                                                              },
                                                                              "gisaid_epi_isl": {
                                                                                "value": "EPI_ISL_1068215"
                                                                              },
                                                                              "host": {
                                                                                "value": "Human"
                                                                              },
                                                                              "custom_location": {
                                                                                "confidence": {
                                                                                  "Brazil": 1.0
                                                                                },
                                                                                "entropy": -1.000088900581841e-12,
                                                                                "value": "Brazil"
                                                                              },
                                                                              "location": {
                                                                                "value": "Iranduba"
                                                                              },
                                                                              "num_date": {
                                                                                "confidence": [
                                                                                  2020.9931693989072,
                                                                                  2020.9931693989072
                                                                                ],
                                                                                "value": 2020.9931693989072
                                                                              },
                                                                              "originating_lab": {
                                                                                "value": "Laboratorio de Ecologia de Doencas Transmissiveis na Amazonia, Instituto Leonidas e Maria Deane - Fiocruz Amazonia"
                                                                              },
                                                                              "pangolin_lineage": {
                                                                                "value": "B.1.1.28"
                                                                              },
                                                                              "recency": {
                                                                                "value": "One week ago"
                                                                              },
                                                                              "region": {
                                                                                "value": "South America"
                                                                              },
                                                                              "region_exposure": {
                                                                                "value": "South America"
                                                                              },

                                                                              "subclade_membership": {
                                                                                "value": "20B"
                                                                              },
                                                                              "submitting_lab": {
                                                                                "value": "Laboratorio de Ecologia de Doencas Transmissiveis na Amazonia, Instituto Leonidas e Maria Deane - Fiocruz Amazonia"
                                                                              },
                                                                              "url": "https://www.gisaid.org"
                                                                            }
                                                                          },
                                                                          {
                                                                            "branch_attrs": {
                                                                              "mutations": {
                                                                                "nuc": [
                                                                                  "C28103T"
                                                                                ]
                                                                              }
                                                                            },
                                                                            "name": "Brazil/AM-20842455CA/2020",
                                                                            "node_attrs": {

                                                                              "author": {
                                                                                "author": "Valdinete Nascimento et al",
                                                                                "value": "Valdinete Nascimento et al B"
                                                                              },
                                                                              "clade_membership": {
                                                                                "value": "20B"
                                                                              },
                                                                              "country": {
                                                                                "value": "Brazil"
                                                                              },
                                                                              "div": 13,
                                                                              "division": {
                                                                                "value": "Amazonas BR"
                                                                              },
                                                                              "division_exposure": {
                                                                                "value": "Amazonas BR"
                                                                              },
                                                                              "gisaid_epi_isl": {
                                                                                "value": "EPI_ISL_1068128"
                                                                              },
                                                                              "host": {
                                                                                "value": "Human"
                                                                              },
                                                                              "custom_location": {
                                                                                "confidence": {
                                                                                  "Brazil": 1.0
                                                                                },
                                                                                "entropy": -1.000088900581841e-12,
                                                                                "value": "Brazil"
                                                                              },
                                                                              "location": {
                                                                                "value": "Manaus"
                                                                              },
                                                                              "num_date": {
                                                                                "confidence": [
                                                                                  2020.8456284153006,
                                                                                  2020.8456284153006
                                                                                ],
                                                                                "value": 2020.8456284153006
                                                                              },
                                                                              "originating_lab": {
                                                                                "value": "Laboratorio de Ecologia de Doencas Transmissiveis na Amazonia, Instituto Leonidas e Maria Deane - Fiocruz Amazonia"
                                                                              },
                                                                              "pangolin_lineage": {
                                                                                "value": "B.1.1.28"
                                                                              },
                                                                              "recency": {
                                                                                "value": "One week ago"
                                                                              },
                                                                              "region": {
                                                                                "value": "South America"
                                                                              },
                                                                              "region_exposure": {
                                                                                "value": "South America"
                                                                              },

                                                                              "subclade_membership": {
                                                                                "value": "20B"
                                                                              },
                                                                              "submitting_lab": {
                                                                                "value": "Laboratorio de Ecologia de Doencas Transmissiveis na Amazonia, Instituto Leonidas e Maria Deane - Fiocruz Amazonia"
                                                                              },
                                                                              "url": "https://www.gisaid.org"
                                                                            }
                                                                          }
                                                                        ],
                                                                        "name": "NODE_0003570",
                                                                        "node_attrs": {
                                                                          "clade_membership": {
                                                                            "value": "20B"
                                                                          },
                                                                          "div": 12,
                                                                          "custom_location": {
                                                                            "confidence": {
                                                                              "Brazil": 0.9991131900854612
                                                                            },
                                                                            "entropy": 0.007506553457004485,
                                                                            "value": "Brazil"
                                                                          },
                                                                          "num_date": {
                                                                            "confidence": [
                                                                              2020.7690938663775,
                                                                              2020.841037905535
                                                                            ],
                                                                            "value": 2020.825427644156
                                                                          },
                                                                          "subclade_membership": {
                                                                            "value": "20B"
                                                                          }
                                                                        }
                                                                      }
                                                                    ],
                                                                    "name": "NODE_0001570",
                                                                    "node_attrs": {
                                                                      "clade_membership": {
                                                                        "value": "20B"
                                                                      },
                                                                      "div": 12,
                                                                      "custom_location": {
                                                                        "confidence": {
                                                                          "Brazil": 0.9999926604800912
                                                                        },
                                                                        "entropy": 9.526667674573187e-05,
                                                                        "value": "Brazil"
                                                                      },
                                                                      "num_date": {
                                                                        "confidence": [
                                                                          2020.7618081092737,
                                                                          2020.8369831367208
                                                                        ],
                                                                        "value": 2020.798499259387
                                                                      },
                                                                      "subclade_membership": {
                                                                        "value": "20B"
                                                                      }
                                                                    }
                                                                  },
                                                                  {
                                                                    "branch_attrs": {
                                                                      "mutations": {}
                                                                    },
                                                                    "children": [
                                                                      {
                                                                        "branch_attrs": {
                                                                          "labels": {
                                                                            "aa": "ORF1a: G3072C; ORF1b: H604Y"
                                                                          },
                                                                          "mutations": {
                                                                            "ORF1a": [
                                                                              "G3072C"
                                                                            ],
                                                                            "ORF1b": [
                                                                              "H604Y"
                                                                            ],
                                                                            "nuc": [
                                                                              "G9479T",
                                                                              "C15277T",
                                                                              "T19992C",
                                                                              "C25521T",
                                                                              "T27531C"
                                                                            ]
                                                                          }
                                                                        },
                                                                        "name": "Brazil/AM-20843310NT/2020",
                                                                        "node_attrs": {

                                                                          "author": {
                                                                            "author": "Valdinete Nascimento et al",
                                                                            "value": "Valdinete Nascimento et al B"
                                                                          },
                                                                          "clade_membership": {
                                                                            "value": "20B"
                                                                          },
                                                                          "country": {
                                                                            "value": "Brazil"
                                                                          },
                                                                          "div": 16,
                                                                          "division": {
                                                                            "value": "Amazonas BR"
                                                                          },
                                                                          "division_exposure": {
                                                                            "value": "Amazonas BR"
                                                                          },
                                                                          "gisaid_epi_isl": {
                                                                            "value": "EPI_ISL_1068155"
                                                                          },
                                                                          "host": {
                                                                            "value": "Human"
                                                                          },
                                                                          "custom_location": {
                                                                            "confidence": {
                                                                              "Brazil": 1.0
                                                                            },
                                                                            "entropy": -1.000088900581841e-12,
                                                                            "value": "Brazil"
                                                                          },
                                                                          "location": {
                                                                            "value": "Manaus"
                                                                          },
                                                                          "num_date": {
                                                                            "confidence": [
                                                                              2020.97131147541,
                                                                              2020.97131147541
                                                                            ],
                                                                            "value": 2020.97131147541
                                                                          },
                                                                          "originating_lab": {
                                                                            "value": "Laboratorio de Ecologia de Doencas Transmissiveis na Amazonia, Instituto Leonidas e Maria Deane - Fiocruz Amazonia"
                                                                          },
                                                                          "pangolin_lineage": {
                                                                            "value": "B.1.1.28"
                                                                          },
                                                                          "recency": {
                                                                            "value": "One week ago"
                                                                          },
                                                                          "region": {
                                                                            "value": "South America"
                                                                          },
                                                                          "region_exposure": {
                                                                            "value": "South America"
                                                                          },

                                                                          "subclade_membership": {
                                                                            "value": "20B"
                                                                          },
                                                                          "submitting_lab": {
                                                                            "value": "Laboratorio de Ecologia de Doencas Transmissiveis na Amazonia, Instituto Leonidas e Maria Deane - Fiocruz Amazonia"
                                                                          },
                                                                          "url": "https://www.gisaid.org"
                                                                        }
                                                                      },
                                                                      {
                                                                        "branch_attrs": {
                                                                          "mutations": {}
                                                                        },
                                                                        "children": [
                                                                          {
                                                                            "branch_attrs": {
                                                                              "mutations": {
                                                                                "nuc": [
                                                                                  "C29296T"
                                                                                ]
                                                                              }
                                                                            },
                                                                            "children": [
                                                                              {
                                                                                "branch_attrs": {
                                                                                  "labels": {
                                                                                    "aa": "ORF1b: L698F"
                                                                                  },
                                                                                  "mutations": {
                                                                                    "ORF1b": [
                                                                                      "L698F"
                                                                                    ],
                                                                                    "nuc": [
                                                                                      "C15559T",
                                                                                      "G22801T"
                                                                                    ]
                                                                                  }
                                                                                },
                                                                                "name": "Brazil/AM-IEC-177274/2020",
                                                                                "node_attrs": {

                                                                                  "author": {
                                                                                    "author": "Santos et al",
                                                                                    "value": "Santos et al A"
                                                                                  },
                                                                                  "clade_membership": {
                                                                                    "value": "20B"
                                                                                  },
                                                                                  "country": {
                                                                                    "value": "Brazil"
                                                                                  },
                                                                                  "div": 14,
                                                                                  "division": {
                                                                                    "value": "Amazonas BR"
                                                                                  },
                                                                                  "division_exposure": {
                                                                                    "value": "Amazonas BR"
                                                                                  },
                                                                                  "gisaid_epi_isl": {
                                                                                    "value": "EPI_ISL_918531"
                                                                                  },
                                                                                  "host": {
                                                                                    "value": "Human"
                                                                                  },
                                                                                  "custom_location": {
                                                                                    "confidence": {
                                                                                      "Brazil": 1.0
                                                                                    },
                                                                                    "entropy": -1.000088900581841e-12,
                                                                                    "value": "Brazil"
                                                                                  },
                                                                                  "num_date": {
                                                                                    "confidence": [
                                                                                      2020.8592896174864,
                                                                                      2020.8592896174864
                                                                                    ],
                                                                                    "value": 2020.8592896174864
                                                                                  },
                                                                                  "originating_lab": {
                                                                                    "value": "LACEN - Laborat\u00f3rio Central de Sa\u00fade P\u00fablica do Amazonas"
                                                                                  },
                                                                                  "pangolin_lineage": {
                                                                                    "value": "B.1.1.28"
                                                                                  },
                                                                                  "recency": {
                                                                                    "value": "One month ago"
                                                                                  },
                                                                                  "region": {
                                                                                    "value": "South America"
                                                                                  },
                                                                                  "region_exposure": {
                                                                                    "value": "South America"
                                                                                  },

                                                                                  "subclade_membership": {
                                                                                    "value": "20B"
                                                                                  },
                                                                                  "submitting_lab": {
                                                                                    "value": "\ufeffEvandro Chagas Institute"
                                                                                  },
                                                                                  "url": "https://www.gisaid.org"
                                                                                }
                                                                              },
                                                                              {
                                                                                "branch_attrs": {
                                                                                  "mutations": {
                                                                                    "nuc": [
                                                                                      "T14602C",
                                                                                      "C28732T"
                                                                                    ]
                                                                                  }
                                                                                },
                                                                                "name": "Brazil/AM-20890675MV/2020",
                                                                                "node_attrs": {

                                                                                  "author": {
                                                                                    "author": "Valdinete Nascimento et al",
                                                                                    "value": "Valdinete Nascimento et al B"
                                                                                  },
                                                                                  "clade_membership": {
                                                                                    "value": "20B"
                                                                                  },
                                                                                  "country": {
                                                                                    "value": "Brazil"
                                                                                  },
                                                                                  "div": 14,
                                                                                  "division": {
                                                                                    "value": "Amazonas BR"
                                                                                  },
                                                                                  "division_exposure": {
                                                                                    "value": "Amazonas BR"
                                                                                  },
                                                                                  "gisaid_epi_isl": {
                                                                                    "value": "EPI_ISL_1068196"
                                                                                  },
                                                                                  "host": {
                                                                                    "value": "Human"
                                                                                  },
                                                                                  "custom_location": {
                                                                                    "confidence": {
                                                                                      "Brazil": 1.0
                                                                                    },
                                                                                    "entropy": -1.000088900581841e-12,
                                                                                    "value": "Brazil"
                                                                                  },
                                                                                  "location": {
                                                                                    "value": "Manaus"
                                                                                  },
                                                                                  "num_date": {
                                                                                    "confidence": [
                                                                                      2020.974043715847,
                                                                                      2020.974043715847
                                                                                    ],
                                                                                    "value": 2020.974043715847
                                                                                  },
                                                                                  "originating_lab": {
                                                                                    "value": "Laboratorio de Ecologia de Doencas Transmissiveis na Amazonia, Instituto Leonidas e Maria Deane - Fiocruz Amazonia"
                                                                                  },
                                                                                  "pangolin_lineage": {
                                                                                    "value": "B.1.1.28"
                                                                                  },
                                                                                  "recency": {
                                                                                    "value": "One week ago"
                                                                                  },
                                                                                  "region": {
                                                                                    "value": "South America"
                                                                                  },
                                                                                  "region_exposure": {
                                                                                    "value": "South America"
                                                                                  },

                                                                                  "subclade_membership": {
                                                                                    "value": "20B"
                                                                                  },
                                                                                  "submitting_lab": {
                                                                                    "value": "Laboratorio de Ecologia de Doencas Transmissiveis na Amazonia, Instituto Leonidas e Maria Deane - Fiocruz Amazonia"
                                                                                  },
                                                                                  "url": "https://www.gisaid.org"
                                                                                }
                                                                              }
                                                                            ],
                                                                            "name": "NODE_0001561",
                                                                            "node_attrs": {
                                                                              "clade_membership": {
                                                                                "value": "20B"
                                                                              },
                                                                              "div": 12,
                                                                              "custom_location": {
                                                                                "confidence": {
                                                                                  "Brazil": 0.9990199239329012
                                                                                },
                                                                                "entropy": 0.008181468523819074,
                                                                                "value": "Brazil"
                                                                              },
                                                                              "num_date": {
                                                                                "confidence": [
                                                                                  2020.7615671139908,
                                                                                  2020.846025805968
                                                                                ],
                                                                                "value": 2020.8062436940734
                                                                              },
                                                                              "subclade_membership": {
                                                                                "value": "20B"
                                                                              }
                                                                            }
                                                                          },
                                                                          {
                                                                            "branch_attrs": {
                                                                              "mutations": {}
                                                                            },
                                                                            "children": [
                                                                              {
                                                                                "branch_attrs": {
                                                                                  "labels": {
                                                                                    "aa": "ORF1a: Q314K, K1529R, T1543I; ORF1b: P1223L"
                                                                                  },
                                                                                  "mutations": {
                                                                                    "ORF1a": [
                                                                                      "Q314K",
                                                                                      "K1529R",
                                                                                      "T1543I"
                                                                                    ],
                                                                                    "ORF1b": [
                                                                                      "P1223L"
                                                                                    ],
                                                                                    "nuc": [
                                                                                      "C1205A",
                                                                                      "A4851G",
                                                                                      "C4893T",
                                                                                      "C17135T",
                                                                                      "T18957C"
                                                                                    ]
                                                                                  }
                                                                                },
                                                                                "children": [
                                                                                  {
                                                                                    "branch_attrs": {
                                                                                      "mutations": {}
                                                                                    },
                                                                                    "name": "Brazil/AM-L70-CD1735/2020",
                                                                                    "node_attrs": {
                                                                                      "author": {
                                                                                        "author": "Nuno Faria et al",
                                                                                        "value": "Nuno Faria et al"
                                                                                      },
                                                                                      "clade_membership": {
                                                                                        "value": "20B"
                                                                                      },
                                                                                      "country": {
                                                                                        "value": "Brazil"
                                                                                      },
                                                                                      "div": 16,
                                                                                      "division": {
                                                                                        "value": "Amazonas BR"
                                                                                      },
                                                                                      "division_exposure": {
                                                                                        "value": "Amazonas BR"
                                                                                      },
                                                                                      "gisaid_epi_isl": {
                                                                                        "value": "EPI_ISL_804830"
                                                                                      },
                                                                                      "host": {
                                                                                        "value": "Human"
                                                                                      },
                                                                                      "custom_location": {
                                                                                        "confidence": {
                                                                                          "Brazil": 1.0
                                                                                        },
                                                                                        "entropy": -1.000088900581841e-12,
                                                                                        "value": "Brazil"
                                                                                      },
                                                                                      "num_date": {
                                                                                        "confidence": [
                                                                                          2020.97131147541,
                                                                                          2020.97131147541
                                                                                        ],
                                                                                        "value": 2020.97131147541
                                                                                      },
                                                                                      "originating_lab": {
                                                                                        "value": "DB Diagnosticos do Brasil"
                                                                                      },
                                                                                      "pangolin_lineage": {
                                                                                        "value": "B.1.1.28"
                                                                                      },
                                                                                      "recency": {
                                                                                        "value": "Older"
                                                                                      },
                                                                                      "region": {
                                                                                        "value": "South America"
                                                                                      },
                                                                                      "region_exposure": {
                                                                                        "value": "South America"
                                                                                      },
                                                                                      "subclade_membership": {
                                                                                        "value": "20B"
                                                                                      },
                                                                                      "submitting_lab": {
                                                                                        "value": "Laborat\u00f3rio de Parasitologia M\u00e9dica - Instituto de Medicina Tropical - Universidade de S\u00e3o Paulo"
                                                                                      },
                                                                                      "url": "https://www.gisaid.org"
                                                                                    }
                                                                                  },
                                                                                  {
                                                                                    "branch_attrs": {
                                                                                      "mutations": {}
                                                                                    },
                                                                                    "name": "Brazil/AM-L70-71-CD1735/2020",
                                                                                    "node_attrs": {
                                                                                      "author": {
                                                                                        "author": "Brazil-UK Centre for Arbovirus Discovery Diagnosis Genomics et al",
                                                                                        "value": "Brazil-UK Centre for Arbovirus Discovery Diagnosis Genomics et al"
                                                                                      },
                                                                                      "clade_membership": {
                                                                                        "value": "20B"
                                                                                      },
                                                                                      "country": {
                                                                                        "value": "Brazil"
                                                                                      },
                                                                                      "div": 16,
                                                                                      "division": {
                                                                                        "value": "Amazonas BR"
                                                                                      },
                                                                                      "division_exposure": {
                                                                                        "value": "Amazonas BR"
                                                                                      },
                                                                                      "gisaid_epi_isl": {
                                                                                        "value": "EPI_ISL_1060927"
                                                                                      },
                                                                                      "host": {
                                                                                        "value": "Human"
                                                                                      },
                                                                                      "custom_location": {
                                                                                        "confidence": {
                                                                                          "Brazil": 1.0
                                                                                        },
                                                                                        "entropy": -1.000088900581841e-12,
                                                                                        "value": "Brazil"
                                                                                      },
                                                                                      "location": {
                                                                                        "value": "Manaus"
                                                                                      },
                                                                                      "num_date": {
                                                                                        "confidence": [
                                                                                          2020.97131147541,
                                                                                          2020.97131147541
                                                                                        ],
                                                                                        "value": 2020.97131147541
                                                                                      },
                                                                                      "originating_lab": {
                                                                                        "value": "DB Diagnosticos do Brasil"
                                                                                      },
                                                                                      "pangolin_lineage": {
                                                                                        "value": "B.1.1.28"
                                                                                      },
                                                                                      "recency": {
                                                                                        "value": "One week ago"
                                                                                      },
                                                                                      "region": {
                                                                                        "value": "South America"
                                                                                      },
                                                                                      "region_exposure": {
                                                                                        "value": "South America"
                                                                                      },
                                                                                      "subclade_membership": {
                                                                                        "value": "20B"
                                                                                      },
                                                                                      "submitting_lab": {
                                                                                        "value": "Instituto de Medicina Tropical de Sao Paulo"
                                                                                      },
                                                                                      "url": "https://www.gisaid.org"
                                                                                    }
                                                                                  }
                                                                                ],
                                                                                "name": "NODE_0001569",
                                                                                "node_attrs": {
                                                                                  "clade_membership": {
                                                                                    "value": "20B"
                                                                                  },
                                                                                  "div": 16,
                                                                                  "custom_location": {
                                                                                    "confidence": {
                                                                                      "Brazil": 0.9990199251805832
                                                                                    },
                                                                                    "entropy": 0.0081814597097885,
                                                                                    "value": "Brazil"
                                                                                  },
                                                                                  "num_date": {
                                                                                    "confidence": [
                                                                                      2020.9377719510076,
                                                                                      2020.97131147541
                                                                                    ],
                                                                                    "value": 2020.97131147541
                                                                                  },
                                                                                  "subclade_membership": {
                                                                                    "value": "20B"
                                                                                  }
                                                                                }
                                                                              },
                                                                              {
                                                                                "branch_attrs": {
                                                                                  "mutations": {}
                                                                                },
                                                                                "children": [
                                                                                  {
                                                                                    "branch_attrs": {
                                                                                      "labels": {
                                                                                        "aa": "ORF1b: S1893F, I1998V; S: G769R"
                                                                                      },
                                                                                      "mutations": {
                                                                                        "ORF1b": [
                                                                                          "S1893F",
                                                                                          "I1998V"
                                                                                        ],
                                                                                        "S": [
                                                                                          "G769R"
                                                                                        ],
                                                                                        "nuc": [
                                                                                          "C19145T",
                                                                                          "A19459G",
                                                                                          "G23867A"
                                                                                        ]
                                                                                      }
                                                                                    },
                                                                                    "name": "Brazil/AM-20842818CE/2020",
                                                                                    "node_attrs": {

                                                                                      "author": {
                                                                                        "author": "Valdinete Nascimento et al",
                                                                                        "value": "Valdinete Nascimento et al B"
                                                                                      },
                                                                                      "clade_membership": {
                                                                                        "value": "20B"
                                                                                      },
                                                                                      "country": {
                                                                                        "value": "Brazil"
                                                                                      },
                                                                                      "div": 14,
                                                                                      "division": {
                                                                                        "value": "Amazonas BR"
                                                                                      },
                                                                                      "division_exposure": {
                                                                                        "value": "Amazonas BR"
                                                                                      },
                                                                                      "gisaid_epi_isl": {
                                                                                        "value": "EPI_ISL_1068141"
                                                                                      },
                                                                                      "host": {
                                                                                        "value": "Human"
                                                                                      },
                                                                                      "custom_location": {
                                                                                        "confidence": {
                                                                                          "Brazil": 1.0
                                                                                        },
                                                                                        "entropy": -1.000088900581841e-12,
                                                                                        "value": "Brazil"
                                                                                      },
                                                                                      "location": {
                                                                                        "value": "Manaus"
                                                                                      },
                                                                                      "num_date": {
                                                                                        "confidence": [
                                                                                          2020.9139344262296,
                                                                                          2020.9139344262296
                                                                                        ],
                                                                                        "value": 2020.9139344262296
                                                                                      },
                                                                                      "originating_lab": {
                                                                                        "value": "Laboratorio de Ecologia de Doencas Transmissiveis na Amazonia, Instituto Leonidas e Maria Deane - Fiocruz Amazonia"
                                                                                      },
                                                                                      "pangolin_lineage": {
                                                                                        "value": "B.1.1.28"
                                                                                      },
                                                                                      "recency": {
                                                                                        "value": "One week ago"
                                                                                      },
                                                                                      "region": {
                                                                                        "value": "South America"
                                                                                      },
                                                                                      "region_exposure": {
                                                                                        "value": "South America"
                                                                                      },

                                                                                      "subclade_membership": {
                                                                                        "value": "20B"
                                                                                      },
                                                                                      "submitting_lab": {
                                                                                        "value": "Laboratorio de Ecologia de Doencas Transmissiveis na Amazonia, Instituto Leonidas e Maria Deane - Fiocruz Amazonia"
                                                                                      },
                                                                                      "url": "https://www.gisaid.org"
                                                                                    }
                                                                                  },
                                                                                  {
                                                                                    "branch_attrs": {
                                                                                      "mutations": {}
                                                                                    },
                                                                                    "children": [
                                                                                      {
                                                                                        "branch_attrs": {
                                                                                          "labels": {
                                                                                            "aa": "N: M234I; ORF1b: T1050I"
                                                                                          },
                                                                                          "mutations": {
                                                                                            "N": [
                                                                                              "M234I"
                                                                                            ],
                                                                                            "ORF1b": [
                                                                                              "T1050I"
                                                                                            ],
                                                                                            "nuc": [
                                                                                              "C16616T",
                                                                                              "G28975T",
                                                                                              "T29284C"
                                                                                            ]
                                                                                          }
                                                                                        },
                                                                                        "name": "Brazil/AM-20842839FG/2020",
                                                                                        "node_attrs": {

                                                                                          "author": {
                                                                                            "author": "Valdinete Nascimento et al",
                                                                                            "value": "Valdinete Nascimento et al B"
                                                                                          },
                                                                                          "clade_membership": {
                                                                                            "value": "20B"
                                                                                          },
                                                                                          "country": {
                                                                                            "value": "Brazil"
                                                                                          },
                                                                                          "div": 14,
                                                                                          "division": {
                                                                                            "value": "Amazonas BR"
                                                                                          },
                                                                                          "division_exposure": {
                                                                                            "value": "Amazonas BR"
                                                                                          },
                                                                                          "gisaid_epi_isl": {
                                                                                            "value": "EPI_ISL_1068143"
                                                                                          },
                                                                                          "host": {
                                                                                            "value": "Human"
                                                                                          },
                                                                                          "custom_location": {
                                                                                            "confidence": {
                                                                                              "Brazil": 1.0
                                                                                            },
                                                                                            "entropy": -1.000088900581841e-12,
                                                                                            "value": "Brazil"
                                                                                          },
                                                                                          "location": {
                                                                                            "value": "Manaus"
                                                                                          },
                                                                                          "num_date": {
                                                                                            "confidence": [
                                                                                              2020.922131147541,
                                                                                              2020.922131147541
                                                                                            ],
                                                                                            "value": 2020.922131147541
                                                                                          },
                                                                                          "originating_lab": {
                                                                                            "value": "Laboratorio de Ecologia de Doencas Transmissiveis na Amazonia, Instituto Leonidas e Maria Deane - Fiocruz Amazonia"
                                                                                          },
                                                                                          "pangolin_lineage": {
                                                                                            "value": "B.1.1.28"
                                                                                          },
                                                                                          "recency": {
                                                                                            "value": "One week ago"
                                                                                          },
                                                                                          "region": {
                                                                                            "value": "South America"
                                                                                          },
                                                                                          "region_exposure": {
                                                                                            "value": "South America"
                                                                                          },

                                                                                          "subclade_membership": {
                                                                                            "value": "20B"
                                                                                          },
                                                                                          "submitting_lab": {
                                                                                            "value": "Laboratorio de Ecologia de Doencas Transmissiveis na Amazonia, Instituto Leonidas e Maria Deane - Fiocruz Amazonia"
                                                                                          },
                                                                                          "url": "https://www.gisaid.org"
                                                                                        }
                                                                                      },
                                                                                      {
                                                                                        "branch_attrs": {
                                                                                          "mutations": {}
                                                                                        },
                                                                                        "children": [
                                                                                          {
                                                                                            "branch_attrs": {
                                                                                              "labels": {
                                                                                                "aa": "ORF1a: V410M"
                                                                                              },
                                                                                              "mutations": {
                                                                                                "ORF1a": [
                                                                                                  "V410M"
                                                                                                ],
                                                                                                "nuc": [
                                                                                                  "G1493A",
                                                                                                  "T14610C"
                                                                                                ]
                                                                                              }
                                                                                            },
                                                                                            "name": "Brazil/AM-20842670AC/2020",
                                                                                            "node_attrs": {

                                                                                              "author": {
                                                                                                "author": "Valdinete Nascimento et al",
                                                                                                "value": "Valdinete Nascimento et al B"
                                                                                              },
                                                                                              "clade_membership": {
                                                                                                "value": "20B"
                                                                                              },
                                                                                              "country": {
                                                                                                "value": "Brazil"
                                                                                              },
                                                                                              "div": 13,
                                                                                              "division": {
                                                                                                "value": "Amazonas BR"
                                                                                              },
                                                                                              "division_exposure": {
                                                                                                "value": "Amazonas BR"
                                                                                              },
                                                                                              "gisaid_epi_isl": {
                                                                                                "value": "EPI_ISL_1068136"
                                                                                              },
                                                                                              "host": {
                                                                                                "value": "Human"
                                                                                              },
                                                                                              "custom_location": {
                                                                                                "confidence": {
                                                                                                  "Brazil": 1.0
                                                                                                },
                                                                                                "entropy": -1.000088900581841e-12,
                                                                                                "value": "Brazil"
                                                                                              },
                                                                                              "location": {
                                                                                                "value": "Manaus"
                                                                                              },
                                                                                              "num_date": {
                                                                                                "confidence": [
                                                                                                  2020.8811475409836,
                                                                                                  2020.8811475409836
                                                                                                ],
                                                                                                "value": 2020.8811475409836
                                                                                              },
                                                                                              "originating_lab": {
                                                                                                "value": "Laboratorio de Ecologia de Doencas Transmissiveis na Amazonia, Instituto Leonidas e Maria Deane - Fiocruz Amazonia"
                                                                                              },
                                                                                              "pangolin_lineage": {
                                                                                                "value": "B.1.1.28"
                                                                                              },
                                                                                              "recency": {
                                                                                                "value": "One week ago"
                                                                                              },
                                                                                              "region": {
                                                                                                "value": "South America"
                                                                                              },
                                                                                              "region_exposure": {
                                                                                                "value": "South America"
                                                                                              },

                                                                                              "subclade_membership": {
                                                                                                "value": "20B"
                                                                                              },
                                                                                              "submitting_lab": {
                                                                                                "value": "Laboratorio de Ecologia de Doencas Transmissiveis na Amazonia, Instituto Leonidas e Maria Deane - Fiocruz Amazonia"
                                                                                              },
                                                                                              "url": "https://www.gisaid.org"
                                                                                            }
                                                                                          },
                                                                                          {
                                                                                            "branch_attrs": {
                                                                                              "mutations": {}
                                                                                            },
                                                                                            "children": [
                                                                                              {
                                                                                                "branch_attrs": {
                                                                                                  "labels": {
                                                                                                    "aa": "ORF1a: L3606F"
                                                                                                  },
                                                                                                  "mutations": {
                                                                                                    "ORF1a": [
                                                                                                      "L3606F"
                                                                                                    ],
                                                                                                    "nuc": [
                                                                                                      "G11083T"
                                                                                                    ]
                                                                                                  }
                                                                                                },
                                                                                                "name": "Brazil/AM-L87-CD2705/2020",
                                                                                                "node_attrs": {
                                                                                                  "author": {
                                                                                                    "author": "Brazil-UK Centre for Arbovirus Discovery Diagnosis Genomics et al",
                                                                                                    "value": "Brazil-UK Centre for Arbovirus Discovery Diagnosis Genomics et al"
                                                                                                  },
                                                                                                  "clade_membership": {
                                                                                                    "value": "20B"
                                                                                                  },
                                                                                                  "country": {
                                                                                                    "value": "Brazil"
                                                                                                  },
                                                                                                  "div": 12,
                                                                                                  "division": {
                                                                                                    "value": "Amazonas BR"
                                                                                                  },
                                                                                                  "division_exposure": {
                                                                                                    "value": "Amazonas BR"
                                                                                                  },
                                                                                                  "gisaid_epi_isl": {
                                                                                                    "value": "EPI_ISL_1060958"
                                                                                                  },
                                                                                                  "host": {
                                                                                                    "value": "Human"
                                                                                                  },
                                                                                                  "custom_location": {
                                                                                                    "confidence": {
                                                                                                      "Brazil": 0.9999999999999999
                                                                                                    },
                                                                                                    "entropy": -9.99866855976916e-13,
                                                                                                    "value": "Brazil"
                                                                                                  },
                                                                                                  "location": {
                                                                                                    "value": "Manaus"
                                                                                                  },
                                                                                                  "num_date": {
                                                                                                    "confidence": [
                                                                                                      2020.8374316939892,
                                                                                                      2020.8374316939892
                                                                                                    ],
                                                                                                    "value": 2020.8374316939892
                                                                                                  },
                                                                                                  "originating_lab": {
                                                                                                    "value": "CDL Laboratorio Santos e Vidal LTDA."
                                                                                                  },
                                                                                                  "pangolin_lineage": {
                                                                                                    "value": "B.1.1.143"
                                                                                                  },
                                                                                                  "recency": {
                                                                                                    "value": "One week ago"
                                                                                                  },
                                                                                                  "region": {
                                                                                                    "value": "South America"
                                                                                                  },
                                                                                                  "region_exposure": {
                                                                                                    "value": "South America"
                                                                                                  },
                                                                                                  "subclade_membership": {
                                                                                                    "value": "20B"
                                                                                                  },
                                                                                                  "submitting_lab": {
                                                                                                    "value": "Instituto de Medicina Tropical de Sao Paulo"
                                                                                                  },
                                                                                                  "url": "https://www.gisaid.org"
                                                                                                }
                                                                                              },
                                                                                              {
                                                                                                "branch_attrs": {
                                                                                                  "mutations": {}
                                                                                                },
                                                                                                "children": [
                                                                                                  {
                                                                                                    "branch_attrs": {
                                                                                                      "labels": {
                                                                                                        "aa": "ORF1b: I2219L; ORF7a: A105V"
                                                                                                      },
                                                                                                      "mutations": {
                                                                                                        "ORF1b": [
                                                                                                          "I2219L"
                                                                                                        ],
                                                                                                        "ORF7a": [
                                                                                                          "A105V"
                                                                                                        ],
                                                                                                        "nuc": [
                                                                                                          "A20122C",
                                                                                                          "C27707T"
                                                                                                        ]
                                                                                                      }
                                                                                                    },
                                                                                                    "name": "Brazil/AM-20842703OP/2020",
                                                                                                    "node_attrs": {

                                                                                                      "author": {
                                                                                                        "author": "Valdinete Nascimento et al",
                                                                                                        "value": "Valdinete Nascimento et al B"
                                                                                                      },
                                                                                                      "clade_membership": {
                                                                                                        "value": "20B"
                                                                                                      },
                                                                                                      "country": {
                                                                                                        "value": "Brazil"
                                                                                                      },
                                                                                                      "div": 13,
                                                                                                      "division": {
                                                                                                        "value": "Amazonas BR"
                                                                                                      },
                                                                                                      "division_exposure": {
                                                                                                        "value": "Amazonas BR"
                                                                                                      },
                                                                                                      "gisaid_epi_isl": {
                                                                                                        "value": "EPI_ISL_1068138"
                                                                                                      },
                                                                                                      "host": {
                                                                                                        "value": "Human"
                                                                                                      },
                                                                                                      "custom_location": {
                                                                                                        "confidence": {
                                                                                                          "Brazil": 1.0
                                                                                                        },
                                                                                                        "entropy": -1.000088900581841e-12,
                                                                                                        "value": "Brazil"
                                                                                                      },
                                                                                                      "location": {
                                                                                                        "value": "Manaus"
                                                                                                      },
                                                                                                      "num_date": {
                                                                                                        "confidence": [
                                                                                                          2020.8948087431695,
                                                                                                          2020.8948087431695
                                                                                                        ],
                                                                                                        "value": 2020.8948087431695
                                                                                                      },
                                                                                                      "originating_lab": {
                                                                                                        "value": "Laboratorio de Ecologia de Doencas Transmissiveis na Amazonia, Instituto Leonidas e Maria Deane - Fiocruz Amazonia"
                                                                                                      },
                                                                                                      "pangolin_lineage": {
                                                                                                        "value": "B.1.1.28"
                                                                                                      },
                                                                                                      "recency": {
                                                                                                        "value": "One week ago"
                                                                                                      },
                                                                                                      "region": {
                                                                                                        "value": "South America"
                                                                                                      },
                                                                                                      "region_exposure": {
                                                                                                        "value": "South America"
                                                                                                      },

                                                                                                      "subclade_membership": {
                                                                                                        "value": "20B"
                                                                                                      },
                                                                                                      "submitting_lab": {
                                                                                                        "value": "Laboratorio de Ecologia de Doencas Transmissiveis na Amazonia, Instituto Leonidas e Maria Deane - Fiocruz Amazonia"
                                                                                                      },
                                                                                                      "url": "https://www.gisaid.org"
                                                                                                    }
                                                                                                  },
                                                                                                  {
                                                                                                    "branch_attrs": {
                                                                                                      "mutations": {}
                                                                                                    },
                                                                                                    "children": [
                                                                                                      {
                                                                                                        "branch_attrs": {
                                                                                                          "mutations": {}
                                                                                                        },
                                                                                                        "name": "Brazil/AM-20142274FB/2020",
                                                                                                        "node_attrs": {

                                                                                                          "author": {
                                                                                                            "author": "Valdinete Nascimento et al",
                                                                                                            "value": "Valdinete Nascimento et al B"
                                                                                                          },
                                                                                                          "clade_membership": {
                                                                                                            "value": "20B"
                                                                                                          },
                                                                                                          "country": {
                                                                                                            "value": "Brazil"
                                                                                                          },
                                                                                                          "div": 11,
                                                                                                          "division": {
                                                                                                            "value": "Amazonas BR"
                                                                                                          },
                                                                                                          "division_exposure": {
                                                                                                            "value": "Amazonas BR"
                                                                                                          },
                                                                                                          "gisaid_epi_isl": {
                                                                                                            "value": "EPI_ISL_1068104"
                                                                                                          },
                                                                                                          "host": {
                                                                                                            "value": "Human"
                                                                                                          },
                                                                                                          "custom_location": {
                                                                                                            "confidence": {
                                                                                                              "Brazil": 1.0
                                                                                                            },
                                                                                                            "entropy": -1.000088900581841e-12,
                                                                                                            "value": "Brazil"
                                                                                                          },
                                                                                                          "location": {
                                                                                                            "value": "Manaus"
                                                                                                          },
                                                                                                          "num_date": {
                                                                                                            "confidence": [
                                                                                                              2020.8073770491803,
                                                                                                              2020.8073770491803
                                                                                                            ],
                                                                                                            "value": 2020.8073770491803
                                                                                                          },
                                                                                                          "originating_lab": {
                                                                                                            "value": "Laboratorio de Ecologia de Doencas Transmissiveis na Amazonia, Instituto Leonidas e Maria Deane - Fiocruz Amazonia"
                                                                                                          },
                                                                                                          "pangolin_lineage": {
                                                                                                            "value": "B.1.1.28"
                                                                                                          },
                                                                                                          "recency": {
                                                                                                            "value": "One week ago"
                                                                                                          },
                                                                                                          "region": {
                                                                                                            "value": "South America"
                                                                                                          },
                                                                                                          "region_exposure": {
                                                                                                            "value": "South America"
                                                                                                          },

                                                                                                          "subclade_membership": {
                                                                                                            "value": "20B"
                                                                                                          },
                                                                                                          "submitting_lab": {
                                                                                                            "value": "Laboratorio de Ecologia de Doencas Transmissiveis na Amazonia, Instituto Leonidas e Maria Deane - Fiocruz Amazonia"
                                                                                                          },
                                                                                                          "url": "https://www.gisaid.org"
                                                                                                        }
                                                                                                      },
                                                                                                      {
                                                                                                        "branch_attrs": {
                                                                                                          "mutations": {}
                                                                                                        },
                                                                                                        "children": [
                                                                                                          {
                                                                                                            "branch_attrs": {
                                                                                                              "labels": {
                                                                                                                "aa": "ORF1a: H388Y"
                                                                                                              },
                                                                                                              "mutations": {
                                                                                                                "ORF1a": [
                                                                                                                  "H388Y"
                                                                                                                ],
                                                                                                                "nuc": [
                                                                                                                  "C1427T",
                                                                                                                  "C9967T"
                                                                                                                ]
                                                                                                              }
                                                                                                            },
                                                                                                            "name": "Colombia/AMA-INS-VG-632/2021",
                                                                                                            "node_attrs": {

                                                                                                              "author": {
                                                                                                                "author": "Katherine Laiton-Donato et al",
                                                                                                                "value": "Katherine Laiton-Donato et al B"
                                                                                                              },
                                                                                                              "clade_membership": {
                                                                                                                "value": "20B"
                                                                                                              },
                                                                                                              "country": {
                                                                                                                "value": "Colombia"
                                                                                                              },
                                                                                                              "div": 13,
                                                                                                              "division": {
                                                                                                                "value": "Departamento de Amazonas"
                                                                                                              },
                                                                                                              "division_exposure": {
                                                                                                                "value": "Departamento de Amazonas"
                                                                                                              },
                                                                                                              "gisaid_epi_isl": {
                                                                                                                "value": "EPI_ISL_956288"
                                                                                                              },
                                                                                                              "host": {
                                                                                                                "value": "Human"
                                                                                                              },
                                                                                                              "custom_location": {
                                                                                                                "confidence": {
                                                                                                                  "South America": 1.0
                                                                                                                },
                                                                                                                "entropy": -1.000088900581841e-12,
                                                                                                                "value": "South America"
                                                                                                              },
                                                                                                              "num_date": {
                                                                                                                "confidence": [
                                                                                                                  2021.0342465753424,
                                                                                                                  2021.0342465753424
                                                                                                                ],
                                                                                                                "value": 2021.0342465753424
                                                                                                              },
                                                                                                              "originating_lab": {
                                                                                                                "value": "Instituto Nacional de Salud- Direcci\u00f3n de Redes de Laboratorios de Salud P\u00fablica"
                                                                                                              },
                                                                                                              "pangolin_lineage": {
                                                                                                                "value": "B.1.1.28"
                                                                                                              },
                                                                                                              "recency": {
                                                                                                                "value": "One month ago"
                                                                                                              },
                                                                                                              "region": {
                                                                                                                "value": "South America"
                                                                                                              },
                                                                                                              "region_exposure": {
                                                                                                                "value": "South America"
                                                                                                              },

                                                                                                              "subclade_membership": {
                                                                                                                "value": "20B"
                                                                                                              },
                                                                                                              "submitting_lab": {
                                                                                                                "value": "Instituto Nacional de Salud- Direcci\u00f3n de Investigaci\u00f3n en Salud P\u00fablica"
                                                                                                              },
                                                                                                              "url": "https://www.gisaid.org"
                                                                                                            }
                                                                                                          },
                                                                                                          {
                                                                                                            "branch_attrs": {
                                                                                                              "mutations": {}
                                                                                                            },
                                                                                                            "children": [
                                                                                                              {
                                                                                                                "branch_attrs": {
                                                                                                                  "mutations": {}
                                                                                                                },
                                                                                                                "children": [
                                                                                                                  {
                                                                                                                    "branch_attrs": {
                                                                                                                      "mutations": {}
                                                                                                                    },
                                                                                                                    "name": "Brazil/AM-20142371CJ/2020",
                                                                                                                    "node_attrs": {

                                                                                                                      "author": {
                                                                                                                        "author": "Valdinete Nascimento et al",
                                                                                                                        "value": "Valdinete Nascimento et al B"
                                                                                                                      },
                                                                                                                      "clade_membership": {
                                                                                                                        "value": "20B"
                                                                                                                      },
                                                                                                                      "country": {
                                                                                                                        "value": "Brazil"
                                                                                                                      },
                                                                                                                      "div": 11,
                                                                                                                      "division": {
                                                                                                                        "value": "Amazonas BR"
                                                                                                                      },
                                                                                                                      "division_exposure": {
                                                                                                                        "value": "Amazonas BR"
                                                                                                                      },
                                                                                                                      "gisaid_epi_isl": {
                                                                                                                        "value": "EPI_ISL_1068106"
                                                                                                                      },
                                                                                                                      "host": {
                                                                                                                        "value": "Human"
                                                                                                                      },
                                                                                                                      "custom_location": {
                                                                                                                        "confidence": {
                                                                                                                          "Brazil": 1.0
                                                                                                                        },
                                                                                                                        "entropy": -1.000088900581841e-12,
                                                                                                                        "value": "Brazil"
                                                                                                                      },
                                                                                                                      "location": {
                                                                                                                        "value": "Manaus"
                                                                                                                      },
                                                                                                                      "num_date": {
                                                                                                                        "confidence": [
                                                                                                                          2020.8456284153006,
                                                                                                                          2020.8456284153006
                                                                                                                        ],
                                                                                                                        "value": 2020.8456284153006
                                                                                                                      },
                                                                                                                      "originating_lab": {
                                                                                                                        "value": "Laboratorio de Ecologia de Doencas Transmissiveis na Amazonia, Instituto Leonidas e Maria Deane - Fiocruz Amazonia"
                                                                                                                      },
                                                                                                                      "pangolin_lineage": {
                                                                                                                        "value": "B.1.1.28"
                                                                                                                      },
                                                                                                                      "recency": {
                                                                                                                        "value": "One week ago"
                                                                                                                      },
                                                                                                                      "region": {
                                                                                                                        "value": "South America"
                                                                                                                      },
                                                                                                                      "region_exposure": {
                                                                                                                        "value": "South America"
                                                                                                                      },

                                                                                                                      "subclade_membership": {
                                                                                                                        "value": "20B"
                                                                                                                      },
                                                                                                                      "submitting_lab": {
                                                                                                                        "value": "Laboratorio de Ecologia de Doencas Transmissiveis na Amazonia, Instituto Leonidas e Maria Deane - Fiocruz Amazonia"
                                                                                                                      },
                                                                                                                      "url": "https://www.gisaid.org"
                                                                                                                    }
                                                                                                                  },
                                                                                                                  {
                                                                                                                    "branch_attrs": {
                                                                                                                      "mutations": {}
                                                                                                                    },
                                                                                                                    "name": "Brazil/AM-20142346FB/2020",
                                                                                                                    "node_attrs": {

                                                                                                                      "author": {
                                                                                                                        "author": "Valdinete Nascimento et al",
                                                                                                                        "value": "Valdinete Nascimento et al B"
                                                                                                                      },
                                                                                                                      "clade_membership": {
                                                                                                                        "value": "20B"
                                                                                                                      },
                                                                                                                      "country": {
                                                                                                                        "value": "Brazil"
                                                                                                                      },
                                                                                                                      "div": 11,
                                                                                                                      "division": {
                                                                                                                        "value": "Amazonas BR"
                                                                                                                      },
                                                                                                                      "division_exposure": {
                                                                                                                        "value": "Amazonas BR"
                                                                                                                      },
                                                                                                                      "gisaid_epi_isl": {
                                                                                                                        "value": "EPI_ISL_1068105"
                                                                                                                      },
                                                                                                                      "host": {
                                                                                                                        "value": "Human"
                                                                                                                      },
                                                                                                                      "custom_location": {
                                                                                                                        "confidence": {
                                                                                                                          "Brazil": 1.0
                                                                                                                        },
                                                                                                                        "entropy": -1.000088900581841e-12,
                                                                                                                        "value": "Brazil"
                                                                                                                      },
                                                                                                                      "location": {
                                                                                                                        "value": "Manaus"
                                                                                                                      },
                                                                                                                      "num_date": {
                                                                                                                        "confidence": [
                                                                                                                          2020.8401639344263,
                                                                                                                          2020.8401639344263
                                                                                                                        ],
                                                                                                                        "value": 2020.8401639344263
                                                                                                                      },
                                                                                                                      "originating_lab": {
                                                                                                                        "value": "Laboratorio de Ecologia de Doencas Transmissiveis na Amazonia, Instituto Leonidas e Maria Deane - Fiocruz Amazonia"
                                                                                                                      },
                                                                                                                      "pangolin_lineage": {
                                                                                                                        "value": "B.1.1.28"
                                                                                                                      },
                                                                                                                      "recency": {
                                                                                                                        "value": "One week ago"
                                                                                                                      },
                                                                                                                      "region": {
                                                                                                                        "value": "South America"
                                                                                                                      },
                                                                                                                      "region_exposure": {
                                                                                                                        "value": "South America"
                                                                                                                      },

                                                                                                                      "subclade_membership": {
                                                                                                                        "value": "20B"
                                                                                                                      },
                                                                                                                      "submitting_lab": {
                                                                                                                        "value": "Laboratorio de Ecologia de Doencas Transmissiveis na Amazonia, Instituto Leonidas e Maria Deane - Fiocruz Amazonia"
                                                                                                                      },
                                                                                                                      "url": "https://www.gisaid.org"
                                                                                                                    }
                                                                                                                  }
                                                                                                                ],
                                                                                                                "name": "NODE_0003587",
                                                                                                                "node_attrs": {
                                                                                                                  "clade_membership": {
                                                                                                                    "value": "20B"
                                                                                                                  },
                                                                                                                  "div": 11,
                                                                                                                  "custom_location": {
                                                                                                                    "confidence": {
                                                                                                                      "Brazil": 0.9989293177293648
                                                                                                                    },
                                                                                                                    "entropy": 0.008969156629325735,
                                                                                                                    "value": "Brazil"
                                                                                                                  },
                                                                                                                  "num_date": {
                                                                                                                    "confidence": [
                                                                                                                      2020.820996519337,
                                                                                                                      2020.8401639344263
                                                                                                                    ],
                                                                                                                    "value": 2020.8401639344263
                                                                                                                  },
                                                                                                                  "subclade_membership": {
                                                                                                                    "value": "20B"
                                                                                                                  }
                                                                                                                }
                                                                                                              },
                                                                                                              {
                                                                                                                "branch_attrs": {
                                                                                                                  "mutations": {}
                                                                                                                },
                                                                                                                "children": [
                                                                                                                  {
                                                                                                                    "branch_attrs": {
                                                                                                                      "mutations": {
                                                                                                                        "nuc": [
                                                                                                                          "A24727T"
                                                                                                                        ]
                                                                                                                      }
                                                                                                                    },
                                                                                                                    "name": "Brazil/AM-20842996RF/2020",
                                                                                                                    "node_attrs": {

                                                                                                                      "author": {
                                                                                                                        "author": "Valdinete Nascimento et al",
                                                                                                                        "value": "Valdinete Nascimento et al B"
                                                                                                                      },
                                                                                                                      "clade_membership": {
                                                                                                                        "value": "20B"
                                                                                                                      },
                                                                                                                      "country": {
                                                                                                                        "value": "Brazil"
                                                                                                                      },
                                                                                                                      "div": 12,
                                                                                                                      "division": {
                                                                                                                        "value": "Amazonas BR"
                                                                                                                      },
                                                                                                                      "division_exposure": {
                                                                                                                        "value": "Amazonas BR"
                                                                                                                      },
                                                                                                                      "gisaid_epi_isl": {
                                                                                                                        "value": "EPI_ISL_1068147"
                                                                                                                      },
                                                                                                                      "host": {
                                                                                                                        "value": "Human"
                                                                                                                      },
                                                                                                                      "custom_location": {
                                                                                                                        "confidence": {
                                                                                                                          "Brazil": 1.0
                                                                                                                        },
                                                                                                                        "entropy": -1.000088900581841e-12,
                                                                                                                        "value": "Brazil"
                                                                                                                      },
                                                                                                                      "location": {
                                                                                                                        "value": "Manaus"
                                                                                                                      },
                                                                                                                      "num_date": {
                                                                                                                        "confidence": [
                                                                                                                          2020.9439890710382,
                                                                                                                          2020.9439890710382
                                                                                                                        ],
                                                                                                                        "value": 2020.9439890710382
                                                                                                                      },
                                                                                                                      "originating_lab": {
                                                                                                                        "value": "Laboratorio de Ecologia de Doencas Transmissiveis na Amazonia, Instituto Leonidas e Maria Deane - Fiocruz Amazonia"
                                                                                                                      },
                                                                                                                      "pangolin_lineage": {
                                                                                                                        "value": "B.1.1.28"
                                                                                                                      },
                                                                                                                      "recency": {
                                                                                                                        "value": "One week ago"
                                                                                                                      },
                                                                                                                      "region": {
                                                                                                                        "value": "South America"
                                                                                                                      },
                                                                                                                      "region_exposure": {
                                                                                                                        "value": "South America"
                                                                                                                      },

                                                                                                                      "subclade_membership": {
                                                                                                                        "value": "20B"
                                                                                                                      },
                                                                                                                      "submitting_lab": {
                                                                                                                        "value": "Laboratorio de Ecologia de Doencas Transmissiveis na Amazonia, Instituto Leonidas e Maria Deane - Fiocruz Amazonia"
                                                                                                                      },
                                                                                                                      "url": "https://www.gisaid.org"
                                                                                                                    }
                                                                                                                  },
                                                                                                                  {
                                                                                                                    "branch_attrs": {
                                                                                                                      "mutations": {}
                                                                                                                    },
                                                                                                                    "children": [
                                                                                                                      {
                                                                                                                        "branch_attrs": {
                                                                                                                          "mutations": {}
                                                                                                                        },
                                                                                                                        "children": [
                                                                                                                          {
                                                                                                                            "branch_attrs": {
                                                                                                                              "mutations": {}
                                                                                                                            },
                                                                                                                            "name": "Brazil/AM-IEC-177284/2020",
                                                                                                                            "node_attrs": {

                                                                                                                              "author": {
                                                                                                                                "author": "Santos et al",
                                                                                                                                "value": "Santos et al A"
                                                                                                                              },
                                                                                                                              "clade_membership": {
                                                                                                                                "value": "20B"
                                                                                                                              },
                                                                                                                              "country": {
                                                                                                                                "value": "Brazil"
                                                                                                                              },
                                                                                                                              "div": 11,
                                                                                                                              "division": {
                                                                                                                                "value": "Amazonas BR"
                                                                                                                              },
                                                                                                                              "division_exposure": {
                                                                                                                                "value": "Amazonas BR"
                                                                                                                              },
                                                                                                                              "gisaid_epi_isl": {
                                                                                                                                "value": "EPI_ISL_918533"
                                                                                                                              },
                                                                                                                              "host": {
                                                                                                                                "value": "Human"
                                                                                                                              },
                                                                                                                              "custom_location": {
                                                                                                                                "confidence": {
                                                                                                                                  "Brazil": 0.9999999999999999
                                                                                                                                },
                                                                                                                                "entropy": -9.99866855976916e-13,
                                                                                                                                "value": "Brazil"
                                                                                                                              },
                                                                                                                              "num_date": {
                                                                                                                                "confidence": [
                                                                                                                                  2020.8592896174864,
                                                                                                                                  2020.8592896174864
                                                                                                                                ],
                                                                                                                                "value": 2020.8592896174864
                                                                                                                              },
                                                                                                                              "originating_lab": {
                                                                                                                                "value": "LACEN - Laborat\u00f3rio Central de Sa\u00fade P\u00fablica do Amazonas"
                                                                                                                              },
                                                                                                                              "pangolin_lineage": {
                                                                                                                                "value": "B.1.1.28"
                                                                                                                              },
                                                                                                                              "recency": {
                                                                                                                                "value": "One month ago"
                                                                                                                              },
                                                                                                                              "region": {
                                                                                                                                "value": "South America"
                                                                                                                              },
                                                                                                                              "region_exposure": {
                                                                                                                                "value": "South America"
                                                                                                                              },

                                                                                                                              "subclade_membership": {
                                                                                                                                "value": "20B"
                                                                                                                              },
                                                                                                                              "submitting_lab": {
                                                                                                                                "value": "\ufeffEvandro Chagas Institute"
                                                                                                                              },
                                                                                                                              "url": "https://www.gisaid.org"
                                                                                                                            }
                                                                                                                          },
                                                                                                                          {
                                                                                                                            "branch_attrs": {
                                                                                                                              "mutations": {}
                                                                                                                            },
                                                                                                                            "children": [
                                                                                                                              {
                                                                                                                                "branch_attrs": {
                                                                                                                                  "mutations": {}
                                                                                                                                },
                                                                                                                                "name": "Brazil/AM-IEC-177282/2020",
                                                                                                                                "node_attrs": {

                                                                                                                                  "author": {
                                                                                                                                    "author": "Santos et al",
                                                                                                                                    "value": "Santos et al A"
                                                                                                                                  },
                                                                                                                                  "clade_membership": {
                                                                                                                                    "value": "20B"
                                                                                                                                  },
                                                                                                                                  "country": {
                                                                                                                                    "value": "Brazil"
                                                                                                                                  },
                                                                                                                                  "div": 11,
                                                                                                                                  "division": {
                                                                                                                                    "value": "Amazonas BR"
                                                                                                                                  },
                                                                                                                                  "division_exposure": {
                                                                                                                                    "value": "Amazonas BR"
                                                                                                                                  },
                                                                                                                                  "gisaid_epi_isl": {
                                                                                                                                    "value": "EPI_ISL_918532"
                                                                                                                                  },
                                                                                                                                  "host": {
                                                                                                                                    "value": "Human"
                                                                                                                                  },
                                                                                                                                  "custom_location": {
                                                                                                                                    "confidence": {
                                                                                                                                      "Brazil": 0.9999999999999999
                                                                                                                                    },
                                                                                                                                    "entropy": -9.99866855976916e-13,
                                                                                                                                    "value": "Brazil"
                                                                                                                                  },
                                                                                                                                  "num_date": {
                                                                                                                                    "confidence": [
                                                                                                                                      2020.8674863387978,
                                                                                                                                      2020.8674863387978
                                                                                                                                    ],
                                                                                                                                    "value": 2020.8674863387978
                                                                                                                                  },
                                                                                                                                  "originating_lab": {
                                                                                                                                    "value": "LACEN - Laborat\u00f3rio Central de Sa\u00fade P\u00fablica do Amazonas"
                                                                                                                                  },
                                                                                                                                  "pangolin_lineage": {
                                                                                                                                    "value": "B.1.1.28"
                                                                                                                                  },
                                                                                                                                  "recency": {
                                                                                                                                    "value": "One month ago"
                                                                                                                                  },
                                                                                                                                  "region": {
                                                                                                                                    "value": "South America"
                                                                                                                                  },
                                                                                                                                  "region_exposure": {
                                                                                                                                    "value": "South America"
                                                                                                                                  },

                                                                                                                                  "subclade_membership": {
                                                                                                                                    "value": "20B"
                                                                                                                                  },
                                                                                                                                  "submitting_lab": {
                                                                                                                                    "value": "\ufeffEvandro Chagas Institute"
                                                                                                                                  },
                                                                                                                                  "url": "https://www.gisaid.org"
                                                                                                                                }
                                                                                                                              },
                                                                                                                              {
                                                                                                                                "branch_attrs": {
                                                                                                                                  "mutations": {}
                                                                                                                                },
                                                                                                                                "children": [
                                                                                                                                  {
                                                                                                                                    "branch_attrs": {
                                                                                                                                      "mutations": {}
                                                                                                                                    },
                                                                                                                                    "name": "Brazil/AM-20142910VS/2020",
                                                                                                                                    "node_attrs": {

                                                                                                                                      "author": {
                                                                                                                                        "author": "Valdinete Nascimento et al",
                                                                                                                                        "value": "Valdinete Nascimento et al B"
                                                                                                                                      },
                                                                                                                                      "clade_membership": {
                                                                                                                                        "value": "20B"
                                                                                                                                      },
                                                                                                                                      "country": {
                                                                                                                                        "value": "Brazil"
                                                                                                                                      },
                                                                                                                                      "div": 11,
                                                                                                                                      "division": {
                                                                                                                                        "value": "Amazonas BR"
                                                                                                                                      },
                                                                                                                                      "division_exposure": {
                                                                                                                                        "value": "Amazonas BR"
                                                                                                                                      },
                                                                                                                                      "gisaid_epi_isl": {
                                                                                                                                        "value": "EPI_ISL_833132"
                                                                                                                                      },
                                                                                                                                      "host": {
                                                                                                                                        "value": "Human"
                                                                                                                                      },
                                                                                                                                      "custom_location": {
                                                                                                                                        "confidence": {
                                                                                                                                          "Brazil": 1.0
                                                                                                                                        },
                                                                                                                                        "entropy": -1.000088900581841e-12,
                                                                                                                                        "value": "Brazil"
                                                                                                                                      },
                                                                                                                                      "location": {
                                                                                                                                        "value": "Manaus"
                                                                                                                                      },
                                                                                                                                      "num_date": {
                                                                                                                                        "confidence": [
                                                                                                                                          2020.941256830601,
                                                                                                                                          2020.941256830601
                                                                                                                                        ],
                                                                                                                                        "value": 2020.941256830601
                                                                                                                                      },
                                                                                                                                      "originating_lab": {
                                                                                                                                        "value": "Laboratorio de Ecologia de Doencas Transmissiveis na Amazonia, Instituto Leonidas e Maria Deane - Fiocruz Amazonia"
                                                                                                                                      },
                                                                                                                                      "pangolin_lineage": {
                                                                                                                                        "value": "B.1.1.28"
                                                                                                                                      },
                                                                                                                                      "recency": {
                                                                                                                                        "value": "Older"
                                                                                                                                      },
                                                                                                                                      "region": {
                                                                                                                                        "value": "South America"
                                                                                                                                      },
                                                                                                                                      "region_exposure": {
                                                                                                                                        "value": "South America"
                                                                                                                                      },

                                                                                                                                      "subclade_membership": {
                                                                                                                                        "value": "20B"
                                                                                                                                      },
                                                                                                                                      "submitting_lab": {
                                                                                                                                        "value": "Laboratorio de Ecologia de Doencas Transmissiveis na Amazonia, Instituto Leonidas e Maria Deane - Fiocruz Amazonia"
                                                                                                                                      },
                                                                                                                                      "url": "https://www.gisaid.org"
                                                                                                                                    }
                                                                                                                                  },
                                                                                                                                  {
                                                                                                                                    "branch_attrs": {
                                                                                                                                      "mutations": {}
                                                                                                                                    },
                                                                                                                                    "children": [
                                                                                                                                      {
                                                                                                                                        "branch_attrs": {
                                                                                                                                          "mutations": {}
                                                                                                                                        },
                                                                                                                                        "name": "Brazil/AM-20143164MG/2020",
                                                                                                                                        "node_attrs": {

                                                                                                                                          "author": {
                                                                                                                                            "author": "Valdinete Nascimento et al",
                                                                                                                                            "value": "Valdinete Nascimento et al B"
                                                                                                                                          },
                                                                                                                                          "clade_membership": {
                                                                                                                                            "value": "20B"
                                                                                                                                          },
                                                                                                                                          "country": {
                                                                                                                                            "value": "Brazil"
                                                                                                                                          },
                                                                                                                                          "div": 11,
                                                                                                                                          "division": {
                                                                                                                                            "value": "Amazonas BR"
                                                                                                                                          },
                                                                                                                                          "division_exposure": {
                                                                                                                                            "value": "Amazonas BR"
                                                                                                                                          },
                                                                                                                                          "gisaid_epi_isl": {
                                                                                                                                            "value": "EPI_ISL_833133"
                                                                                                                                          },
                                                                                                                                          "host": {
                                                                                                                                            "value": "Human"
                                                                                                                                          },
                                                                                                                                          "custom_location": {
                                                                                                                                            "confidence": {
                                                                                                                                              "Brazil": 1.0
                                                                                                                                            },
                                                                                                                                            "entropy": -1.000088900581841e-12,
                                                                                                                                            "value": "Brazil"
                                                                                                                                          },
                                                                                                                                          "location": {
                                                                                                                                            "value": "Manaus"
                                                                                                                                          },
                                                                                                                                          "num_date": {
                                                                                                                                            "confidence": [
                                                                                                                                              2020.9631147540983,
                                                                                                                                              2020.9631147540983
                                                                                                                                            ],
                                                                                                                                            "value": 2020.9631147540983
                                                                                                                                          },
                                                                                                                                          "originating_lab": {
                                                                                                                                            "value": "Laboratorio de Ecologia de Doencas Transmissiveis na Amazonia, Instituto Leonidas e Maria Deane - Fiocruz Amazonia"
                                                                                                                                          },
                                                                                                                                          "pangolin_lineage": {
                                                                                                                                            "value": "B.1.1.28"
                                                                                                                                          },
                                                                                                                                          "recency": {
                                                                                                                                            "value": "Older"
                                                                                                                                          },
                                                                                                                                          "region": {
                                                                                                                                            "value": "South America"
                                                                                                                                          },
                                                                                                                                          "region_exposure": {
                                                                                                                                            "value": "South America"
                                                                                                                                          },

                                                                                                                                          "subclade_membership": {
                                                                                                                                            "value": "20B"
                                                                                                                                          },
                                                                                                                                          "submitting_lab": {
                                                                                                                                            "value": "Laboratorio de Ecologia de Doencas Transmissiveis na Amazonia, Instituto Leonidas e Maria Deane - Fiocruz Amazonia"
                                                                                                                                          },
                                                                                                                                          "url": "https://www.gisaid.org"
                                                                                                                                        }
                                                                                                                                      },
                                                                                                                                      {
                                                                                                                                        "branch_attrs": {
                                                                                                                                          "mutations": {}
                                                                                                                                        },
                                                                                                                                        "name": "Brazil/AM-20143003CA/2020",
                                                                                                                                        "node_attrs": {

                                                                                                                                          "author": {
                                                                                                                                            "author": "Valdinete Nascimento et al",
                                                                                                                                            "value": "Valdinete Nascimento et al B"
                                                                                                                                          },
                                                                                                                                          "clade_membership": {
                                                                                                                                            "value": "20B"
                                                                                                                                          },
                                                                                                                                          "country": {
                                                                                                                                            "value": "Brazil"
                                                                                                                                          },
                                                                                                                                          "div": 11,
                                                                                                                                          "division": {
                                                                                                                                            "value": "Amazonas BR"
                                                                                                                                          },
                                                                                                                                          "division_exposure": {
                                                                                                                                            "value": "Amazonas BR"
                                                                                                                                          },
                                                                                                                                          "gisaid_epi_isl": {
                                                                                                                                            "value": "EPI_ISL_1068109"
                                                                                                                                          },
                                                                                                                                          "host": {
                                                                                                                                            "value": "Human"
                                                                                                                                          },
                                                                                                                                          "custom_location": {
                                                                                                                                            "confidence": {
                                                                                                                                              "Brazil": 1.0
                                                                                                                                            },
                                                                                                                                            "entropy": -1.000088900581841e-12,
                                                                                                                                            "value": "Brazil"
                                                                                                                                          },
                                                                                                                                          "location": {
                                                                                                                                            "value": "Manaus"
                                                                                                                                          },
                                                                                                                                          "num_date": {
                                                                                                                                            "confidence": [
                                                                                                                                              2020.974043715847,
                                                                                                                                              2020.974043715847
                                                                                                                                            ],
                                                                                                                                            "value": 2020.974043715847
                                                                                                                                          },
                                                                                                                                          "originating_lab": {
                                                                                                                                            "value": "Laboratorio de Ecologia de Doencas Transmissiveis na Amazonia, Instituto Leonidas e Maria Deane - Fiocruz Amazonia"
                                                                                                                                          },
                                                                                                                                          "pangolin_lineage": {
                                                                                                                                            "value": "B.1.1.28"
                                                                                                                                          },
                                                                                                                                          "recency": {
                                                                                                                                            "value": "One week ago"
                                                                                                                                          },
                                                                                                                                          "region": {
                                                                                                                                            "value": "South America"
                                                                                                                                          },
                                                                                                                                          "region_exposure": {
                                                                                                                                            "value": "South America"
                                                                                                                                          },

                                                                                                                                          "subclade_membership": {
                                                                                                                                            "value": "20B"
                                                                                                                                          },
                                                                                                                                          "submitting_lab": {
                                                                                                                                            "value": "Laboratorio de Ecologia de Doencas Transmissiveis na Amazonia, Instituto Leonidas e Maria Deane - Fiocruz Amazonia"
                                                                                                                                          },
                                                                                                                                          "url": "https://www.gisaid.org"
                                                                                                                                        }
                                                                                                                                      }
                                                                                                                                    ],
                                                                                                                                    "name": "NODE_0003596",
                                                                                                                                    "node_attrs": {
                                                                                                                                      "clade_membership": {
                                                                                                                                        "value": "20B"
                                                                                                                                      },
                                                                                                                                      "div": 11,
                                                                                                                                      "custom_location": {
                                                                                                                                        "confidence": {
                                                                                                                                          "Brazil": 0.9990291449102299
                                                                                                                                        },
                                                                                                                                        "entropy": 0.008115806994174616,
                                                                                                                                        "value": "Brazil"
                                                                                                                                      },
                                                                                                                                      "num_date": {
                                                                                                                                        "confidence": [
                                                                                                                                          2020.9297388546966,
                                                                                                                                          2020.9631147540983
                                                                                                                                        ],
                                                                                                                                        "value": 2020.9631147540983
                                                                                                                                      },
                                                                                                                                      "subclade_membership": {
                                                                                                                                        "value": "20B"
                                                                                                                                      }
                                                                                                                                    }
                                                                                                                                  }
                                                                                                                                ],
                                                                                                                                "name": "NODE_0003595",
                                                                                                                                "node_attrs": {
                                                                                                                                  "clade_membership": {
                                                                                                                                    "value": "20B"
                                                                                                                                  },
                                                                                                                                  "div": 11,
                                                                                                                                  "custom_location": {
                                                                                                                                    "confidence": {
                                                                                                                                      "Brazil": 0.9989444225137051
                                                                                                                                    },
                                                                                                                                    "entropy": 0.008722217309203556,
                                                                                                                                    "value": "Brazil"
                                                                                                                                  },
                                                                                                                                  "num_date": {
                                                                                                                                    "confidence": [
                                                                                                                                      2020.87959749345,
                                                                                                                                      2020.941256830601
                                                                                                                                    ],
                                                                                                                                    "value": 2020.941256830601
                                                                                                                                  },
                                                                                                                                  "subclade_membership": {
                                                                                                                                    "value": "20B"
                                                                                                                                  }
                                                                                                                                }
                                                                                                                              }
                                                                                                                            ],
                                                                                                                            "name": "NODE_0003592",
                                                                                                                            "node_attrs": {
                                                                                                                              "clade_membership": {
                                                                                                                                "value": "20B"
                                                                                                                              },
                                                                                                                              "div": 11,
                                                                                                                              "custom_location": {
                                                                                                                                "confidence": {
                                                                                                                                  "Brazil": 0.9989359494489544
                                                                                                                                },
                                                                                                                                "entropy": 0.008781842294821162,
                                                                                                                                "value": "Brazil"
                                                                                                                              },
                                                                                                                              "num_date": {
                                                                                                                                "confidence": [
                                                                                                                                  2020.8490905076978,
                                                                                                                                  2020.8674863387978
                                                                                                                                ],
                                                                                                                                "value": 2020.8674863387978
                                                                                                                              },
                                                                                                                              "subclade_membership": {
                                                                                                                                "value": "20B"
                                                                                                                              }
                                                                                                                            }
                                                                                                                          }
                                                                                                                        ],
                                                                                                                        "name": "NODE_0003591",
                                                                                                                        "node_attrs": {
                                                                                                                          "clade_membership": {
                                                                                                                            "value": "20B"
                                                                                                                          },
                                                                                                                          "div": 11,
                                                                                                                          "custom_location": {
                                                                                                                            "confidence": {
                                                                                                                              "Brazil": 0.998926438859015
                                                                                                                            },
                                                                                                                            "entropy": 0.008848945358893556,
                                                                                                                            "value": "Brazil"
                                                                                                                          },
                                                                                                                          "num_date": {
                                                                                                                            "confidence": [
                                                                                                                              2020.8365743060372,
                                                                                                                              2020.8592896174864
                                                                                                                            ],
                                                                                                                            "value": 2020.8574237178464
                                                                                                                          },
                                                                                                                          "subclade_membership": {
                                                                                                                            "value": "20B"
                                                                                                                          }
                                                                                                                        }
                                                                                                                      },
                                                                                                                      {
                                                                                                                        "branch_attrs": {
                                                                                                                          "mutations": {
                                                                                                                            "nuc": [
                                                                                                                              "G29543C"
                                                                                                                            ]
                                                                                                                          }
                                                                                                                        },
                                                                                                                        "children": [
                                                                                                                          {
                                                                                                                            "branch_attrs": {
                                                                                                                              "mutations": {
                                                                                                                                "nuc": [
                                                                                                                                  "C26208T"
                                                                                                                                ]
                                                                                                                              }
                                                                                                                            },
                                                                                                                            "name": "Brazil/AM-L81-CD2282/2020",
                                                                                                                            "node_attrs": {
                                                                                                                              "author": {
                                                                                                                                "author": "Brazil-UK Centre for Arbovirus Discovery Diagnosis Genomics et al",
                                                                                                                                "value": "Brazil-UK Centre for Arbovirus Discovery Diagnosis Genomics et al"
                                                                                                                              },
                                                                                                                              "clade_membership": {
                                                                                                                                "value": "20B"
                                                                                                                              },
                                                                                                                              "country": {
                                                                                                                                "value": "Brazil"
                                                                                                                              },
                                                                                                                              "div": 13,
                                                                                                                              "division": {
                                                                                                                                "value": "Amazonas BR"
                                                                                                                              },
                                                                                                                              "division_exposure": {
                                                                                                                                "value": "Amazonas BR"
                                                                                                                              },
                                                                                                                              "gisaid_epi_isl": {
                                                                                                                                "value": "EPI_ISL_1060901"
                                                                                                                              },
                                                                                                                              "host": {
                                                                                                                                "value": "Human"
                                                                                                                              },
                                                                                                                              "custom_location": {
                                                                                                                                "confidence": {
                                                                                                                                  "Brazil": 1.0
                                                                                                                                },
                                                                                                                                "entropy": -1.000088900581841e-12,
                                                                                                                                "value": "Brazil"
                                                                                                                              },
                                                                                                                              "location": {
                                                                                                                                "value": "Manaus"
                                                                                                                              },
                                                                                                                              "num_date": {
                                                                                                                                "confidence": [
                                                                                                                                  2020.9767759562842,
                                                                                                                                  2020.9767759562842
                                                                                                                                ],
                                                                                                                                "value": 2020.9767759562842
                                                                                                                              },
                                                                                                                              "originating_lab": {
                                                                                                                                "value": "CDL Laboratorio Santos e Vidal LTDA."
                                                                                                                              },
                                                                                                                              "pangolin_lineage": {
                                                                                                                                "value": "B.1.1.28"
                                                                                                                              },
                                                                                                                              "recency": {
                                                                                                                                "value": "One week ago"
                                                                                                                              },
                                                                                                                              "region": {
                                                                                                                                "value": "South America"
                                                                                                                              },
                                                                                                                              "region_exposure": {
                                                                                                                                "value": "South America"
                                                                                                                              },
                                                                                                                              "subclade_membership": {
                                                                                                                                "value": "20B"
                                                                                                                              },
                                                                                                                              "submitting_lab": {
                                                                                                                                "value": "Instituto de Medicina Tropical de Sao Paulo"
                                                                                                                              },
                                                                                                                              "url": "https://www.gisaid.org"
                                                                                                                            }
                                                                                                                          },
                                                                                                                          {
                                                                                                                            "branch_attrs": {
                                                                                                                              "mutations": {}
                                                                                                                            },
                                                                                                                            "children": [
                                                                                                                              {
                                                                                                                                "branch_attrs": {
                                                                                                                                  "mutations": {}
                                                                                                                                },
                                                                                                                                "name": "Brazil/AM-20843044TM/2020",
                                                                                                                                "node_attrs": {

                                                                                                                                  "author": {
                                                                                                                                    "author": "Valdinete Nascimento et al",
                                                                                                                                    "value": "Valdinete Nascimento et al B"
                                                                                                                                  },
                                                                                                                                  "clade_membership": {
                                                                                                                                    "value": "20B"
                                                                                                                                  },
                                                                                                                                  "country": {
                                                                                                                                    "value": "Brazil"
                                                                                                                                  },
                                                                                                                                  "div": 12,
                                                                                                                                  "division": {
                                                                                                                                    "value": "Amazonas BR"
                                                                                                                                  },
                                                                                                                                  "division_exposure": {
                                                                                                                                    "value": "Amazonas BR"
                                                                                                                                  },
                                                                                                                                  "gisaid_epi_isl": {
                                                                                                                                    "value": "EPI_ISL_833134"
                                                                                                                                  },
                                                                                                                                  "host": {
                                                                                                                                    "value": "Human"
                                                                                                                                  },
                                                                                                                                  "custom_location": {
                                                                                                                                    "confidence": {
                                                                                                                                      "Brazil": 1.0
                                                                                                                                    },
                                                                                                                                    "entropy": -1.000088900581841e-12,
                                                                                                                                    "value": "Brazil"
                                                                                                                                  },
                                                                                                                                  "location": {
                                                                                                                                    "value": "Manaus"
                                                                                                                                  },
                                                                                                                                  "num_date": {
                                                                                                                                    "confidence": [
                                                                                                                                      2020.9521857923498,
                                                                                                                                      2020.9521857923498
                                                                                                                                    ],
                                                                                                                                    "value": 2020.9521857923498
                                                                                                                                  },
                                                                                                                                  "originating_lab": {
                                                                                                                                    "value": "Laboratorio de Ecologia de Doencas Transmissiveis na Amazonia, Instituto Leonidas e Maria Deane - Fiocruz Amazonia"
                                                                                                                                  },
                                                                                                                                  "pangolin_lineage": {
                                                                                                                                    "value": "B.1.1.28"
                                                                                                                                  },
                                                                                                                                  "recency": {
                                                                                                                                    "value": "Older"
                                                                                                                                  },
                                                                                                                                  "region": {
                                                                                                                                    "value": "South America"
                                                                                                                                  },
                                                                                                                                  "region_exposure": {
                                                                                                                                    "value": "South America"
                                                                                                                                  },

                                                                                                                                  "subclade_membership": {
                                                                                                                                    "value": "20B"
                                                                                                                                  },
                                                                                                                                  "submitting_lab": {
                                                                                                                                    "value": "Laboratorio de Ecologia de Doencas Transmissiveis na Amazonia, Instituto Leonidas e Maria Deane - Fiocruz Amazonia"
                                                                                                                                  },
                                                                                                                                  "url": "https://www.gisaid.org"
                                                                                                                                }
                                                                                                                              },
                                                                                                                              {
                                                                                                                                "branch_attrs": {
                                                                                                                                  "mutations": {}
                                                                                                                                },
                                                                                                                                "children": [
                                                                                                                                  {
                                                                                                                                    "branch_attrs": {
                                                                                                                                      "mutations": {}
                                                                                                                                    },
                                                                                                                                    "children": [
                                                                                                                                      {
                                                                                                                                        "branch_attrs": {
                                                                                                                                          "mutations": {}
                                                                                                                                        },
                                                                                                                                        "name": "Brazil/AM-L84-CD2390/2020",
                                                                                                                                        "node_attrs": {
                                                                                                                                          "author": {
                                                                                                                                            "author": "Brazil-UK Centre for Arbovirus Discovery Diagnosis Genomics et al",
                                                                                                                                            "value": "Brazil-UK Centre for Arbovirus Discovery Diagnosis Genomics et al"
                                                                                                                                          },
                                                                                                                                          "clade_membership": {
                                                                                                                                            "value": "20B"
                                                                                                                                          },
                                                                                                                                          "country": {
                                                                                                                                            "value": "Brazil"
                                                                                                                                          },
                                                                                                                                          "div": 12,
                                                                                                                                          "division": {
                                                                                                                                            "value": "Amazonas BR"
                                                                                                                                          },
                                                                                                                                          "division_exposure": {
                                                                                                                                            "value": "Amazonas BR"
                                                                                                                                          },
                                                                                                                                          "gisaid_epi_isl": {
                                                                                                                                            "value": "EPI_ISL_1060885"
                                                                                                                                          },
                                                                                                                                          "host": {
                                                                                                                                            "value": "Human"
                                                                                                                                          },
                                                                                                                                          "custom_location": {
                                                                                                                                            "confidence": {
                                                                                                                                              "Brazil": 1.0
                                                                                                                                            },
                                                                                                                                            "entropy": -1.000088900581841e-12,
                                                                                                                                            "value": "Brazil"
                                                                                                                                          },
                                                                                                                                          "location": {
                                                                                                                                            "value": "Manaus"
                                                                                                                                          },
                                                                                                                                          "num_date": {
                                                                                                                                            "confidence": [
                                                                                                                                              2020.9631147540983,
                                                                                                                                              2020.9631147540983
                                                                                                                                            ],
                                                                                                                                            "value": 2020.9631147540983
                                                                                                                                          },
                                                                                                                                          "originating_lab": {
                                                                                                                                            "value": "CDL Laboratorio Santos e Vidal LTDA."
                                                                                                                                          },
                                                                                                                                          "pangolin_lineage": {
                                                                                                                                            "value": "B.1.1.28"
                                                                                                                                          },
                                                                                                                                          "recency": {
                                                                                                                                            "value": "One week ago"
                                                                                                                                          },
                                                                                                                                          "region": {
                                                                                                                                            "value": "South America"
                                                                                                                                          },
                                                                                                                                          "region_exposure": {
                                                                                                                                            "value": "South America"
                                                                                                                                          },
                                                                                                                                          "subclade_membership": {
                                                                                                                                            "value": "20B"
                                                                                                                                          },
                                                                                                                                          "submitting_lab": {
                                                                                                                                            "value": "Instituto de Medicina Tropical de Sao Paulo"
                                                                                                                                          },
                                                                                                                                          "url": "https://www.gisaid.org"
                                                                                                                                        }
                                                                                                                                      },
                                                                                                                                      {
                                                                                                                                        "branch_attrs": {
                                                                                                                                          "mutations": {}
                                                                                                                                        },
                                                                                                                                        "name": "Brazil/AM-20143145KL/2020",
                                                                                                                                        "node_attrs": {

                                                                                                                                          "author": {
                                                                                                                                            "author": "Valdinete Nascimento et al",
                                                                                                                                            "value": "Valdinete Nascimento et al B"
                                                                                                                                          },
                                                                                                                                          "clade_membership": {
                                                                                                                                            "value": "20B"
                                                                                                                                          },
                                                                                                                                          "country": {
                                                                                                                                            "value": "Brazil"
                                                                                                                                          },
                                                                                                                                          "div": 12,
                                                                                                                                          "division": {
                                                                                                                                            "value": "Amazonas BR"
                                                                                                                                          },
                                                                                                                                          "division_exposure": {
                                                                                                                                            "value": "Amazonas BR"
                                                                                                                                          },
                                                                                                                                          "gisaid_epi_isl": {
                                                                                                                                            "value": "EPI_ISL_1068113"
                                                                                                                                          },
                                                                                                                                          "host": {
                                                                                                                                            "value": "Human"
                                                                                                                                          },
                                                                                                                                          "custom_location": {
                                                                                                                                            "confidence": {
                                                                                                                                              "Brazil": 1.0
                                                                                                                                            },
                                                                                                                                            "entropy": -1.000088900581841e-12,
                                                                                                                                            "value": "Brazil"
                                                                                                                                          },
                                                                                                                                          "location": {
                                                                                                                                            "value": "Manaus"
                                                                                                                                          },
                                                                                                                                          "num_date": {
                                                                                                                                            "confidence": [
                                                                                                                                              2020.9959016393443,
                                                                                                                                              2020.9959016393443
                                                                                                                                            ],
                                                                                                                                            "value": 2020.9959016393443
                                                                                                                                          },
                                                                                                                                          "originating_lab": {
                                                                                                                                            "value": "Laboratorio de Ecologia de Doencas Transmissiveis na Amazonia, Instituto Leonidas e Maria Deane - Fiocruz Amazonia"
                                                                                                                                          },
                                                                                                                                          "pangolin_lineage": {
                                                                                                                                            "value": "B.1.1.28"
                                                                                                                                          },
                                                                                                                                          "recency": {
                                                                                                                                            "value": "One week ago"
                                                                                                                                          },
                                                                                                                                          "region": {
                                                                                                                                            "value": "South America"
                                                                                                                                          },
                                                                                                                                          "region_exposure": {
                                                                                                                                            "value": "South America"
                                                                                                                                          },

                                                                                                                                          "subclade_membership": {
                                                                                                                                            "value": "20B"
                                                                                                                                          },
                                                                                                                                          "submitting_lab": {
                                                                                                                                            "value": "Laboratorio de Ecologia de Doencas Transmissiveis na Amazonia, Instituto Leonidas e Maria Deane - Fiocruz Amazonia"
                                                                                                                                          },
                                                                                                                                          "url": "https://www.gisaid.org"
                                                                                                                                        }
                                                                                                                                      }
                                                                                                                                    ],
                                                                                                                                    "name": "NODE_0003601",
                                                                                                                                    "node_attrs": {
                                                                                                                                      "clade_membership": {
                                                                                                                                        "value": "20B"
                                                                                                                                      },
                                                                                                                                      "div": 12,
                                                                                                                                      "custom_location": {
                                                                                                                                        "confidence": {
                                                                                                                                          "Brazil": 0.9990214762605631
                                                                                                                                        },
                                                                                                                                        "entropy": 0.008170463952390803,
                                                                                                                                        "value": "Brazil"
                                                                                                                                      },
                                                                                                                                      "num_date": {
                                                                                                                                        "confidence": [
                                                                                                                                          2020.9431223417685,
                                                                                                                                          2020.9631147540983
                                                                                                                                        ],
                                                                                                                                        "value": 2020.9631147540983
                                                                                                                                      },
                                                                                                                                      "subclade_membership": {
                                                                                                                                        "value": "20B"
                                                                                                                                      }
                                                                                                                                    }
                                                                                                                                  },
                                                                                                                                  {
                                                                                                                                    "branch_attrs": {
                                                                                                                                      "mutations": {}
                                                                                                                                    },
                                                                                                                                    "children": [
                                                                                                                                      {
                                                                                                                                        "branch_attrs": {
                                                                                                                                          "mutations": {}
                                                                                                                                        },
                                                                                                                                        "name": "Brazil/AM-L70-71-CD1717/2020",
                                                                                                                                        "node_attrs": {
                                                                                                                                          "author": {
                                                                                                                                            "author": "Brazil-UK Centre for Arbovirus Discovery Diagnosis Genomics et al",
                                                                                                                                            "value": "Brazil-UK Centre for Arbovirus Discovery Diagnosis Genomics et al"
                                                                                                                                          },
                                                                                                                                          "clade_membership": {
                                                                                                                                            "value": "20B"
                                                                                                                                          },
                                                                                                                                          "country": {
                                                                                                                                            "value": "Brazil"
                                                                                                                                          },
                                                                                                                                          "div": 12,
                                                                                                                                          "division": {
                                                                                                                                            "value": "Amazonas BR"
                                                                                                                                          },
                                                                                                                                          "division_exposure": {
                                                                                                                                            "value": "Amazonas BR"
                                                                                                                                          },
                                                                                                                                          "gisaid_epi_isl": {
                                                                                                                                            "value": "EPI_ISL_1060924"
                                                                                                                                          },
                                                                                                                                          "host": {
                                                                                                                                            "value": "Human"
                                                                                                                                          },
                                                                                                                                          "custom_location": {
                                                                                                                                            "confidence": {
                                                                                                                                              "Brazil": 1.0
                                                                                                                                            },
                                                                                                                                            "entropy": -1.000088900581841e-12,
                                                                                                                                            "value": "Brazil"
                                                                                                                                          },
                                                                                                                                          "location": {
                                                                                                                                            "value": "Manaus"
                                                                                                                                          },
                                                                                                                                          "num_date": {
                                                                                                                                            "confidence": [
                                                                                                                                              2020.957650273224,
                                                                                                                                              2020.957650273224
                                                                                                                                            ],
                                                                                                                                            "value": 2020.957650273224
                                                                                                                                          },
                                                                                                                                          "originating_lab": {
                                                                                                                                            "value": "DB Diagnosticos do Brasil"
                                                                                                                                          },
                                                                                                                                          "pangolin_lineage": {
                                                                                                                                            "value": "B.1.1.28"
                                                                                                                                          },
                                                                                                                                          "recency": {
                                                                                                                                            "value": "One week ago"
                                                                                                                                          },
                                                                                                                                          "region": {
                                                                                                                                            "value": "South America"
                                                                                                                                          },
                                                                                                                                          "region_exposure": {
                                                                                                                                            "value": "South America"
                                                                                                                                          },
                                                                                                                                          "subclade_membership": {
                                                                                                                                            "value": "20B"
                                                                                                                                          },
                                                                                                                                          "submitting_lab": {
                                                                                                                                            "value": "Instituto de Medicina Tropical de Sao Paulo"
                                                                                                                                          },
                                                                                                                                          "url": "https://www.gisaid.org"
                                                                                                                                        }
                                                                                                                                      },
                                                                                                                                      {
                                                                                                                                        "branch_attrs": {
                                                                                                                                          "mutations": {}
                                                                                                                                        },
                                                                                                                                        "name": "Brazil/AM-L70-CD1717/2020",
                                                                                                                                        "node_attrs": {
                                                                                                                                          "author": {
                                                                                                                                            "author": "Nuno Faria et al",
                                                                                                                                            "value": "Nuno Faria et al"
                                                                                                                                          },
                                                                                                                                          "clade_membership": {
                                                                                                                                            "value": "20B"
                                                                                                                                          },
                                                                                                                                          "country": {
                                                                                                                                            "value": "Brazil"
                                                                                                                                          },
                                                                                                                                          "div": 12,
                                                                                                                                          "division": {
                                                                                                                                            "value": "Amazonas BR"
                                                                                                                                          },
                                                                                                                                          "division_exposure": {
                                                                                                                                            "value": "Amazonas BR"
                                                                                                                                          },
                                                                                                                                          "gisaid_epi_isl": {
                                                                                                                                            "value": "EPI_ISL_804826"
                                                                                                                                          },
                                                                                                                                          "host": {
                                                                                                                                            "value": "Human"
                                                                                                                                          },
                                                                                                                                          "custom_location": {
                                                                                                                                            "confidence": {
                                                                                                                                              "Brazil": 1.0
                                                                                                                                            },
                                                                                                                                            "entropy": -1.000088900581841e-12,
                                                                                                                                            "value": "Brazil"
                                                                                                                                          },
                                                                                                                                          "num_date": {
                                                                                                                                            "confidence": [
                                                                                                                                              2020.957650273224,
                                                                                                                                              2020.957650273224
                                                                                                                                            ],
                                                                                                                                            "value": 2020.957650273224
                                                                                                                                          },
                                                                                                                                          "originating_lab": {
                                                                                                                                            "value": "DB Diagnosticos do Brasil"
                                                                                                                                          },
                                                                                                                                          "pangolin_lineage": {
                                                                                                                                            "value": "B.1.1.28"
                                                                                                                                          },
                                                                                                                                          "recency": {
                                                                                                                                            "value": "Older"
                                                                                                                                          },
                                                                                                                                          "region": {
                                                                                                                                            "value": "South America"
                                                                                                                                          },
                                                                                                                                          "region_exposure": {
                                                                                                                                            "value": "South America"
                                                                                                                                          },
                                                                                                                                          "subclade_membership": {
                                                                                                                                            "value": "20B"
                                                                                                                                          },
                                                                                                                                          "submitting_lab": {
                                                                                                                                            "value": "Laborat\u00f3rio de Parasitologia M\u00e9dica - Instituto de Medicina Tropical - Universidade de S\u00e3o Paulo"
                                                                                                                                          },
                                                                                                                                          "url": "https://www.gisaid.org"
                                                                                                                                        }
                                                                                                                                      }
                                                                                                                                    ],
                                                                                                                                    "name": "NODE_0003602",
                                                                                                                                    "node_attrs": {
                                                                                                                                      "clade_membership": {
                                                                                                                                        "value": "20B"
                                                                                                                                      },
                                                                                                                                      "div": 12,
                                                                                                                                      "custom_location": {
                                                                                                                                        "confidence": {
                                                                                                                                          "Brazil": 0.9990214762605631
                                                                                                                                        },
                                                                                                                                        "entropy": 0.008170463952390803,
                                                                                                                                        "value": "Brazil"
                                                                                                                                      },
                                                                                                                                      "num_date": {
                                                                                                                                        "confidence": [
                                                                                                                                          2020.9409688874703,
                                                                                                                                          2020.957650273224
                                                                                                                                        ],
                                                                                                                                        "value": 2020.957650273224
                                                                                                                                      },
                                                                                                                                      "subclade_membership": {
                                                                                                                                        "value": "20B"
                                                                                                                                      }
                                                                                                                                    }
                                                                                                                                  }
                                                                                                                                ],
                                                                                                                                "name": "NODE_0003598",
                                                                                                                                "node_attrs": {
                                                                                                                                  "clade_membership": {
                                                                                                                                    "value": "20B"
                                                                                                                                  },
                                                                                                                                  "div": 12,
                                                                                                                                  "custom_location": {
                                                                                                                                    "confidence": {
                                                                                                                                      "Brazil": 0.9988521076348371,
                                                                                                                                      "Rio Grande do Sul": 0.0010172594552795408
                                                                                                                                    },
                                                                                                                                    "entropy": 0.009374391492506769,
                                                                                                                                    "value": "Brazil"
                                                                                                                                  },
                                                                                                                                  "num_date": {
                                                                                                                                    "confidence": [
                                                                                                                                      2020.923800263085,
                                                                                                                                      2020.9555933217034
                                                                                                                                    ],
                                                                                                                                    "value": 2020.945973491426
                                                                                                                                  },
                                                                                                                                  "subclade_membership": {
                                                                                                                                    "value": "20B"
                                                                                                                                  }
                                                                                                                                }
                                                                                                                              }
                                                                                                                            ],
                                                                                                                            "name": "NODE_0003449",
                                                                                                                            "node_attrs": {
                                                                                                                              "clade_membership": {
                                                                                                                                "value": "20B"
                                                                                                                              },
                                                                                                                              "div": 12,
                                                                                                                              "custom_location": {
                                                                                                                                "confidence": {
                                                                                                                                  "Brazil": 0.9989275684620741
                                                                                                                                },
                                                                                                                                "entropy": 0.008840738239496364,
                                                                                                                                "value": "Brazil"
                                                                                                                              },
                                                                                                                              "num_date": {
                                                                                                                                "confidence": [
                                                                                                                                  2020.8997431626872,
                                                                                                                                  2020.9502156137023
                                                                                                                                ],
                                                                                                                                "value": 2020.936183020701
                                                                                                                              },
                                                                                                                              "subclade_membership": {
                                                                                                                                "value": "20B"
                                                                                                                              }
                                                                                                                            }
                                                                                                                          }
                                                                                                                        ],
                                                                                                                        "name": "NODE_0001552",
                                                                                                                        "node_attrs": {
                                                                                                                          "clade_membership": {
                                                                                                                            "value": "20B"
                                                                                                                          },
                                                                                                                          "div": 12,
                                                                                                                          "custom_location": {
                                                                                                                            "confidence": {
                                                                                                                              "Brazil": 0.998925666233562
                                                                                                                            },
                                                                                                                            "entropy": 0.008854346549286123,
                                                                                                                            "value": "Brazil"
                                                                                                                          },
                                                                                                                          "num_date": {
                                                                                                                            "confidence": [
                                                                                                                              2020.8559633254304,
                                                                                                                              2020.9450850930125
                                                                                                                            ],
                                                                                                                            "value": 2020.9108551189574
                                                                                                                          },
                                                                                                                          "subclade_membership": {
                                                                                                                            "value": "20B"
                                                                                                                          }
                                                                                                                        }
                                                                                                                      }
                                                                                                                    ],
                                                                                                                    "name": "NODE_0003590",
                                                                                                                    "node_attrs": {
                                                                                                                      "clade_membership": {
                                                                                                                        "value": "20B"
                                                                                                                      },
                                                                                                                      "div": 11,
                                                                                                                      "custom_location": {
                                                                                                                        "confidence": {
                                                                                                                          "Brazil": 0.9988276116849009,
                                                                                                                          "Rio Grande do Sul": 0.0010377145120375878
                                                                                                                        },
                                                                                                                        "entropy": 0.009552071446281342,
                                                                                                                        "value": "Brazil"
                                                                                                                      },
                                                                                                                      "num_date": {
                                                                                                                        "confidence": [
                                                                                                                          2020.804718053301,
                                                                                                                          2020.8570374330118
                                                                                                                        ],
                                                                                                                        "value": 2020.8409137159379
                                                                                                                      },
                                                                                                                      "subclade_membership": {
                                                                                                                        "value": "20B"
                                                                                                                      }
                                                                                                                    }
                                                                                                                  }
                                                                                                                ],
                                                                                                                "name": "NODE_0003589",
                                                                                                                "node_attrs": {
                                                                                                                  "clade_membership": {
                                                                                                                    "value": "20B"
                                                                                                                  },
                                                                                                                  "div": 11,
                                                                                                                  "custom_location": {
                                                                                                                    "confidence": {
                                                                                                                      "Brazil": 0.9988220591546817
                                                                                                                    },
                                                                                                                    "entropy": 0.009734419509108305,
                                                                                                                    "value": "Brazil"
                                                                                                                  },
                                                                                                                  "num_date": {
                                                                                                                    "confidence": [
                                                                                                                      2020.8020938190398,
                                                                                                                      2020.8542210950945
                                                                                                                    ],
                                                                                                                    "value": 2020.8319763105621
                                                                                                                  },
                                                                                                                  "subclade_membership": {
                                                                                                                    "value": "20B"
                                                                                                                  }
                                                                                                                }
                                                                                                              }
                                                                                                            ],
                                                                                                            "name": "NODE_0003586",
                                                                                                            "node_attrs": {
                                                                                                              "clade_membership": {
                                                                                                                "value": "20B"
                                                                                                              },
                                                                                                              "div": 11,
                                                                                                              "custom_location": {
                                                                                                                "confidence": {
                                                                                                                  "Brazil": 0.9967635419657642,
                                                                                                                  "Rio Grande do Sul": 0.001164281636275843,
                                                                                                                  "South America": 0.001992322005837318
                                                                                                                },
                                                                                                                "entropy": 0.024286058834761443,
                                                                                                                "value": "Brazil"
                                                                                                              },
                                                                                                              "num_date": {
                                                                                                                "confidence": [
                                                                                                                  2020.8053925294212,
                                                                                                                  2020.8377641576521
                                                                                                                ],
                                                                                                                "value": 2020.8233654970074
                                                                                                              },
                                                                                                              "subclade_membership": {
                                                                                                                "value": "20B"
                                                                                                              }
                                                                                                            }
                                                                                                          }
                                                                                                        ],
                                                                                                        "name": "NODE_0003585",
                                                                                                        "node_attrs": {
                                                                                                          "clade_membership": {
                                                                                                            "value": "20B"
                                                                                                          },
                                                                                                          "div": 11,
                                                                                                          "custom_location": {
                                                                                                            "confidence": {
                                                                                                              "Brazil": 0.9536391099140832,
                                                                                                              "Rio Grande do Sul": 0.0018874861399378327,
                                                                                                              "South America": 0.04335258174716201
                                                                                                            },
                                                                                                            "entropy": 0.20148523550615183,
                                                                                                            "value": "Brazil"
                                                                                                          },
                                                                                                          "num_date": {
                                                                                                            "confidence": [
                                                                                                              2020.7892101096352,
                                                                                                              2020.8368489885434
                                                                                                            ],
                                                                                                            "value": 2020.8077312840426
                                                                                                          },
                                                                                                          "subclade_membership": {
                                                                                                            "value": "20B"
                                                                                                          }
                                                                                                        }
                                                                                                      }
                                                                                                    ],
                                                                                                    "name": "NODE_0003584",
                                                                                                    "node_attrs": {
                                                                                                      "clade_membership": {
                                                                                                        "value": "20B"
                                                                                                      },
                                                                                                      "div": 11,
                                                                                                      "custom_location": {
                                                                                                        "confidence": {
                                                                                                          "Brazil": 0.9969438218642529,
                                                                                                          "Rio Grande do Sul": 0.00106533957195054,
                                                                                                          "South America": 0.001913022018832232
                                                                                                        },
                                                                                                        "entropy": 0.023098724338528456,
                                                                                                        "value": "Brazil"
                                                                                                      },
                                                                                                      "num_date": {
                                                                                                        "confidence": [
                                                                                                          2020.7925605007101,
                                                                                                          2020.8073770491803
                                                                                                        ],
                                                                                                        "value": 2020.8073770491803
                                                                                                      },
                                                                                                      "subclade_membership": {
                                                                                                        "value": "20B"
                                                                                                      }
                                                                                                    }
                                                                                                  }
                                                                                                ],
                                                                                                "name": "NODE_0003583",
                                                                                                "node_attrs": {
                                                                                                  "clade_membership": {
                                                                                                    "value": "20B"
                                                                                                  },
                                                                                                  "div": 11,
                                                                                                  "custom_location": {
                                                                                                    "confidence": {
                                                                                                      "Brazil": 0.9988443962168296
                                                                                                    },
                                                                                                    "entropy": 0.009572640275175721,
                                                                                                    "value": "Brazil"
                                                                                                  },
                                                                                                  "num_date": {
                                                                                                    "confidence": [
                                                                                                      2020.7823281806088,
                                                                                                      2020.8016854178327
                                                                                                    ],
                                                                                                    "value": 2020.7988131720645
                                                                                                  },
                                                                                                  "subclade_membership": {
                                                                                                    "value": "20B"
                                                                                                  }
                                                                                                }
                                                                                              }
                                                                                            ],
                                                                                            "name": "NODE_0003582",
                                                                                            "node_attrs": {
                                                                                              "clade_membership": {
                                                                                                "value": "20B"
                                                                                              },
                                                                                              "div": 11,
                                                                                              "custom_location": {
                                                                                                "confidence": {
                                                                                                  "Brazil": 0.9989314479277118
                                                                                                },
                                                                                                "entropy": 0.00882044997776162,
                                                                                                "value": "Brazil"
                                                                                              },
                                                                                              "num_date": {
                                                                                                "confidence": [
                                                                                                  2020.771274813752,
                                                                                                  2020.798381107935
                                                                                                ],
                                                                                                "value": 2020.7907491395874
                                                                                              },
                                                                                              "subclade_membership": {
                                                                                                "value": "20B"
                                                                                              }
                                                                                            }
                                                                                          }
                                                                                        ],
                                                                                        "name": "NODE_0003578",
                                                                                        "node_attrs": {
                                                                                          "clade_membership": {
                                                                                            "value": "20B"
                                                                                          },
                                                                                          "div": 11,
                                                                                          "custom_location": {
                                                                                            "confidence": {
                                                                                              "Brazil": 0.9989357130901987
                                                                                            },
                                                                                            "entropy": 0.008783781134649036,
                                                                                            "value": "Brazil"
                                                                                          },
                                                                                          "num_date": {
                                                                                            "confidence": [
                                                                                              2020.756648298277,
                                                                                              2020.7983239724447
                                                                                            ],
                                                                                            "value": 2020.786938166668
                                                                                          },
                                                                                          "subclade_membership": {
                                                                                            "value": "20B"
                                                                                          }
                                                                                        }
                                                                                      }
                                                                                    ],
                                                                                    "name": "NODE_0003577",
                                                                                    "node_attrs": {
                                                                                      "clade_membership": {
                                                                                        "value": "20B"
                                                                                      },
                                                                                      "div": 11,
                                                                                      "custom_location": {
                                                                                        "confidence": {
                                                                                          "Brazil": 0.9989351809209965
                                                                                        },
                                                                                        "entropy": 0.00878722123337359,
                                                                                        "value": "Brazil"
                                                                                      },
                                                                                      "num_date": {
                                                                                        "confidence": [
                                                                                          2020.7517360258194,
                                                                                          2020.7942319488093
                                                                                        ],
                                                                                        "value": 2020.7771145092895
                                                                                      },
                                                                                      "subclade_membership": {
                                                                                        "value": "20B"
                                                                                      }
                                                                                    }
                                                                                  }
                                                                                ],
                                                                                "name": "NODE_0003576",
                                                                                "node_attrs": {
                                                                                  "clade_membership": {
                                                                                    "value": "20B"
                                                                                  },
                                                                                  "div": 11,
                                                                                  "custom_location": {
                                                                                    "confidence": {
                                                                                      "Brazil": 0.9989267574633084
                                                                                    },
                                                                                    "entropy": 0.008846394818644954,
                                                                                    "value": "Brazil"
                                                                                  },
                                                                                  "num_date": {
                                                                                    "confidence": [
                                                                                      2020.7410318363209,
                                                                                      2020.7916213819296
                                                                                    ],
                                                                                    "value": 2020.7699660117908
                                                                                  },
                                                                                  "subclade_membership": {
                                                                                    "value": "20B"
                                                                                  }
                                                                                }
                                                                              }
                                                                            ],
                                                                            "name": "NODE_0003574",
                                                                            "node_attrs": {
                                                                              "clade_membership": {
                                                                                "value": "20B"
                                                                              },
                                                                              "div": 11,
                                                                              "custom_location": {
                                                                                "confidence": {
                                                                                  "Brazil": 0.9988337447768715,
                                                                                  "Rio Grande do Sul": 0.0010351506366936111
                                                                                },
                                                                                "entropy": 0.009501834912025577,
                                                                                "value": "Brazil"
                                                                              },
                                                                              "num_date": {
                                                                                "confidence": [
                                                                                  2020.725344246935,
                                                                                  2020.7904120850017
                                                                                ],
                                                                                "value": 2020.7629355487481
                                                                              },
                                                                              "subclade_membership": {
                                                                                "value": "20B"
                                                                              }
                                                                            }
                                                                          }
                                                                        ],
                                                                        "name": "NODE_0003572",
                                                                        "node_attrs": {
                                                                          "clade_membership": {
                                                                            "value": "20B"
                                                                          },
                                                                          "div": 11,
                                                                          "custom_location": {
                                                                            "confidence": {
                                                                              "Brazil": 0.998833730184221,
                                                                              "Rio Grande do Sul": 0.0010351651902480163
                                                                            },
                                                                            "entropy": 0.00950193528944671,
                                                                            "value": "Brazil"
                                                                          },
                                                                          "num_date": {
                                                                            "confidence": [
                                                                              2020.7099195489918,
                                                                              2020.7872023861505
                                                                            ],
                                                                            "value": 2020.7483352527654
                                                                          },
                                                                          "subclade_membership": {
                                                                            "value": "20B"
                                                                          }
                                                                        }
                                                                      }
                                                                    ],
                                                                    "name": "NODE_0003571",
                                                                    "node_attrs": {
                                                                      "clade_membership": {
                                                                        "value": "20B"
                                                                      },
                                                                      "div": 11,
                                                                      "custom_location": {
                                                                        "confidence": {
                                                                          "Brazil": 0.9989265985366429
                                                                        },
                                                                        "entropy": 0.008847502398219038,
                                                                        "value": "Brazil"
                                                                      },
                                                                      "num_date": {
                                                                        "confidence": [
                                                                          2020.688572202865,
                                                                          2020.7773263611537
                                                                        ],
                                                                        "value": 2020.7346013917413
                                                                      },
                                                                      "subclade_membership": {
                                                                        "value": "20B"
                                                                      }
                                                                    }
                                                                  }
                                                                ],
                                                                "name": "NODE_0003568",
                                                                "node_attrs": {
                                                                  "clade_membership": {
                                                                    "value": "20B"
                                                                  },
                                                                  "div": 11,
                                                                  "custom_location": {
                                                                    "confidence": {
                                                                      "Brazil": 0.9989334915515059
                                                                    },
                                                                    "entropy": 0.008799014340738966,
                                                                    "value": "Brazil"
                                                                  },
                                                                  "num_date": {
                                                                    "confidence": [
                                                                      2020.6640259910853,
                                                                      2020.7723852261959
                                                                    ],
                                                                    "value": 2020.7239201493883
                                                                  },
                                                                  "subclade_membership": {
                                                                    "value": "20B"
                                                                  }
                                                                }
                                                              }
                                                            ],
                                                            "name": "NODE_0003420",
                                                            "node_attrs": {
                                                              "clade_membership": {
                                                                "value": "20B"
                                                              },
                                                              "div": 11,
                                                              "custom_location": {
                                                                "confidence": {
                                                                  "Brazil": 0.9989255376195412
                                                                },
                                                                "entropy": 0.00885441718388504,
                                                                "value": "Brazil"
                                                              },
                                                              "num_date": {
                                                                "confidence": [
                                                                  2020.6154693615865,
                                                                  2020.7713357656871
                                                                ],
                                                                "value": 2020.704415469601
                                                              },
                                                              "subclade_membership": {
                                                                "value": "20B"
                                                              }
                                                            }
                                                          }
                                                        ],
                                                        "name": "NODE_0001542",
                                                        "node_attrs": {
                                                          "clade_membership": {
                                                            "value": "20B"
                                                          },
                                                          "div": 11,
                                                          "custom_location": {
                                                            "confidence": {
                                                              "Brazil": 0.9988250538226159,
                                                              "Rio Grande do Sul": 0.0010488940499896067
                                                            },
                                                            "entropy": 0.009549518612601076,
                                                            "value": "Brazil"
                                                          },
                                                          "num_date": {
                                                            "confidence": [
                                                              2020.4926634731587,
                                                              2020.7579504683993
                                                            ],
                                                            "value": 2020.6645876748019
                                                          },
                                                          "subclade_membership": {
                                                            "value": "20B"
                                                          }
                                                        }
                                                      }
                                                    ],
                                                    "name": "NODE_0003565",
                                                    "node_attrs": {
                                                      "clade_membership": {
                                                        "value": "20B"
                                                      },
                                                      "div": 9,
                                                      "custom_location": {
                                                        "confidence": {
                                                          "Brazil": 0.997746834996816,
                                                          "Rio Grande do Sul": 0.00212069080535994
                                                        },
                                                        "entropy": 0.016538748509519783,
                                                        "value": "Brazil"
                                                      },
                                                      "num_date": {
                                                        "confidence": [
                                                          2020.0820259439042,
                                                          2020.7072049432463
                                                        ],
                                                        "value": 2020.4184586746312
                                                      },
                                                      "subclade_membership": {
                                                        "value": "20B"
                                                      }
                                                    }
                                                  }
                                                ],
                                                "name": "NODE_0003564",
                                                "node_attrs": {
                                                  "clade_membership": {
                                                    "value": "20B"
                                                  },
                                                  "div": 9,
                                                  "custom_location": {
                                                    "confidence": {
                                                      "Brazil": 0.988121892035982,
                                                      "Rio Grande do Sul": 0.011743776532367417
                                                    },
                                                    "entropy": 0.06525342105745409,
                                                    "value": "Brazil"
                                                  },
                                                  "num_date": {
                                                    "confidence": [
                                                      2020.157050366037,
                                                      2020.3862433473473
                                                    ],
                                                    "value": 2020.3236845419774
                                                  },
                                                  "subclade_membership": {
                                                    "value": "20B"
                                                  }
                                                }
                                              }
                                            ],
                                            "name": "NODE_0001536",
                                            "node_attrs": {
                                              "clade_membership": {
                                                "value": "20B"
                                              },
                                              "div": 9,
                                              "custom_location": {
                                                "confidence": {
                                                  "Brazil": 0.8844902923227889,
                                                  "Rio Grande do Sul": 0.11549717323191222
                                                },
                                                "entropy": 0.35801176393699374,
                                                "value": "Brazil"
                                              },
                                              "num_date": {
                                                "confidence": [
                                                  2020.207944953381,
                                                  2020.3809564973997
                                                ],
                                                "value": 2020.2506991059522
                                              },
                                              "subclade_membership": {
                                                "value": "20B"
                                              }
                                            }
                                          }
                                        ],
                                        "name": "NODE_0003559",
                                        "node_attrs": {
                                          "clade_membership": {
                                            "value": "20B"
                                          },
                                          "div": 8,
                                          "custom_location": {
                                            "confidence": {
                                              "Brazil": 0.803357684777925,
                                              "Rio Grande do Sul": 0.19643787070874552
                                            },
                                            "entropy": 0.4974172765868779,
                                            "value": "Brazil"
                                          },
                                          "num_date": {
                                            "confidence": [
                                              2020.196301356388,
                                              2020.2854460326707
                                            ],
                                            "value": 2020.2241623354662
                                          },
                                          "subclade_membership": {
                                            "value": "20B"
                                          }
                                        }
                                      }
                                    ],
                                    "name": "NODE_0003526",
                                    "node_attrs": {
                                      "clade_membership": {
                                        "value": "20B"
                                      },
                                      "div": 8,
                                      "custom_location": {
                                        "confidence": {
                                          "Brazil": 0.9531539400722119,
                                          "Rio Grande do Sul": 0.04668779472900183
                                        },
                                        "entropy": 0.19024363608982137,
                                        "value": "Brazil"
                                      },
                                      "num_date": {
                                        "confidence": [
                                          2020.1822087471696,
                                          2020.250683768911
                                        ],
                                        "value": 2020.2104708909667
                                      },
                                      "subclade_membership": {
                                        "value": "20B"
                                      }
                                    }
                                  }
                                ],
                                "name": "NODE_0003360",
                                "node_attrs": {
                                  "clade_membership": {
                                    "value": "20B"
                                  },
                                  "div": 8,
                                  "custom_location": {
                                    "confidence": {
                                      "Brazil": 0.9945111135928805,
                                      "Rio Grande do Sul": 0.0052655515499462225
                                    },
                                    "entropy": 0.03504637525002145,
                                    "value": "Brazil"
                                  },
                                  "num_date": {
                                    "confidence": [
                                      2020.1539926236285,
                                      2020.198668500326
                                    ],
                                    "value": 2020.180119949652
                                  },
                                  "subclade_membership": {
                                    "value": "20B"
                                  }
                                }
                              },
                              {
                                "branch_attrs": {
                                  "labels": {
                                    "aa": "ORF3a: S253P"
                                  },
                                  "mutations": {
                                    "ORF3a": [
                                      "S253P"
                                    ],
                                    "nuc": [
                                      "A6319G",
                                      "T26149C"
                                    ]
                                  }
                                },
                                "children": [
                                  {
                                    "branch_attrs": {
                                      "labels": {
                                        "aa": "ORF1a: E2607G, T3905I; ORF1b: T2040I"
                                      },
                                      "mutations": {
                                        "ORF1a": [
                                          "E2607G",
                                          "T3905I"
                                        ],
                                        "ORF1b": [
                                          "T2040I"
                                        ],
                                        "nuc": [
                                          "C7279T",
                                          "A8085G",
                                          "C11979T",
                                          "C19586T"
                                        ]
                                      }
                                    },
                                    "name": "Brazil/SP-952/2020",
                                    "node_attrs": {

                                      "author": {
                                        "author": "Claudio Tavares Sacchi et al",
                                        "value": "Claudio Tavares Sacchi et al"
                                      },
                                      "clade_membership": {
                                        "value": "20B"
                                      },
                                      "country": {
                                        "value": "Brazil"
                                      },
                                      "div": 14,
                                      "division": {
                                        "value": "S\u00e3o Paulo"
                                      },
                                      "division_exposure": {
                                        "value": "S\u00e3o Paulo"
                                      },
                                      "gisaid_epi_isl": {
                                        "value": "EPI_ISL_861646"
                                      },
                                      "host": {
                                        "value": "Human"
                                      },
                                      "custom_location": {
                                        "confidence": {
                                          "Brazil": 1.0
                                        },
                                        "entropy": -1.000088900581841e-12,
                                        "value": "Brazil"
                                      },
                                      "location": {
                                        "value": "S\u00e3o Paulo"
                                      },
                                      "num_date": {
                                        "confidence": [
                                          2020.386612021858,
                                          2020.386612021858
                                        ],
                                        "value": 2020.386612021858
                                      },
                                      "originating_lab": {
                                        "value": "Hospital Santa Marcelina Sao Paulo"
                                      },
                                      "pangolin_lineage": {
                                        "value": "B.1.1.28"
                                      },
                                      "recency": {
                                        "value": "Older"
                                      },
                                      "region": {
                                        "value": "South America"
                                      },
                                      "region_exposure": {
                                        "value": "South America"
                                      },

                                      "subclade_membership": {
                                        "value": "20B"
                                      },
                                      "submitting_lab": {
                                        "value": "Instituto Adolfo Lutz, Interdiciplinary Procedures Center, Strategic Laboratory"
                                      },
                                      "url": "https://www.gisaid.org"
                                    }
                                  },
                                  {
                                    "branch_attrs": {
                                      "labels": {
                                        "aa": "ORF1a: L454F; ORF1b: I2303V"
                                      },
                                      "mutations": {
                                        "ORF1a": [
                                          "L454F"
                                        ],
                                        "ORF1b": [
                                          "I2303V"
                                        ],
                                        "nuc": [
                                          "C1625T",
                                          "C10594T",
                                          "A20374G",
                                          "G29692T"
                                        ]
                                      }
                                    },
                                    "name": "Brazil/PA-IEC173136/2020",
                                    "node_attrs": {

                                      "author": {
                                        "author": "Santos et al",
                                        "value": "Santos et al A"
                                      },
                                      "clade_membership": {
                                        "value": "20B"
                                      },
                                      "country": {
                                        "value": "Brazil"
                                      },
                                      "div": 14,
                                      "division": {
                                        "value": "Para"
                                      },
                                      "division_exposure": {
                                        "value": "Para"
                                      },
                                      "gisaid_epi_isl": {
                                        "value": "EPI_ISL_848583"
                                      },
                                      "host": {
                                        "value": "Human"
                                      },
                                      "custom_location": {
                                        "confidence": {
                                          "Brazil": 1.0
                                        },
                                        "entropy": -1.000088900581841e-12,
                                        "value": "Brazil"
                                      },
                                      "num_date": {
                                        "confidence": [
                                          2020.3401639344263,
                                          2020.3401639344263
                                        ],
                                        "value": 2020.3401639344263
                                      },
                                      "originating_lab": {
                                        "value": "\ufeffEvandro Chagas Institute"
                                      },
                                      "pangolin_lineage": {
                                        "value": "B.1.1.28"
                                      },
                                      "recency": {
                                        "value": "Older"
                                      },
                                      "region": {
                                        "value": "South America"
                                      },
                                      "region_exposure": {
                                        "value": "South America"
                                      },

                                      "subclade_membership": {
                                        "value": "20B"
                                      },
                                      "submitting_lab": {
                                        "value": "\ufeffEvandro Chagas Institute"
                                      },
                                      "url": "https://www.gisaid.org"
                                    }
                                  },
                                  {
                                    "branch_attrs": {
                                      "labels": {
                                        "aa": "ORF1a: A687V"
                                      },
                                      "mutations": {
                                        "ORF1a": [
                                          "A687V"
                                        ],
                                        "nuc": [
                                          "C2325T"
                                        ]
                                      }
                                    },
                                    "name": "Brazil/PA-0231/2020",
                                    "node_attrs": {

                                      "author": {
                                        "author": "Alexandra Gerber et al",
                                        "paper_url": "https://dx.doi.org/10.1126/science.abd2161",
                                        "title": "Evolution and epidemic spread of SARS-CoV-2 in Brazil",
                                        "value": "Alexandra Gerber et al"
                                      },
                                      "clade_membership": {
                                        "value": "20B"
                                      },
                                      "country": {
                                        "value": "Brazil"
                                      },
                                      "div": 11,
                                      "division": {
                                        "value": "Para"
                                      },
                                      "division_exposure": {
                                        "value": "Para"
                                      },
                                      "gisaid_epi_isl": {
                                        "value": "EPI_ISL_470605"
                                      },
                                      "host": {
                                        "value": "Human"
                                      },
                                      "custom_location": {
                                        "confidence": {
                                          "Brazil": 1.0
                                        },
                                        "entropy": -1.000088900581841e-12,
                                        "value": "Brazil"
                                      },
                                      "num_date": {
                                        "confidence": [
                                          2020.2527322404371,
                                          2020.2527322404371
                                        ],
                                        "value": 2020.2527322404371
                                      },
                                      "originating_lab": {
                                        "value": "Hermes Pardini"
                                      },
                                      "pangolin_lineage": {
                                        "value": "B.1.1.28"
                                      },
                                      "recency": {
                                        "value": "Older"
                                      },
                                      "region": {
                                        "value": "South America"
                                      },
                                      "region_exposure": {
                                        "value": "South America"
                                      },

                                      "subclade_membership": {
                                        "value": "20B"
                                      },
                                      "submitting_lab": {
                                        "value": "Bioinformatics Laboratory / LNCC"
                                      },
                                      "url": "https://www.gisaid.org"
                                    }
                                  },
                                  {
                                    "branch_attrs": {
                                      "labels": {
                                        "aa": "ORF1b: I2550V; S: P251H"
                                      },
                                      "mutations": {
                                        "ORF1b": [
                                          "I2550V"
                                        ],
                                        "S": [
                                          "P251H"
                                        ],
                                        "nuc": [
                                          "A21115G",
                                          "C22314A"
                                        ]
                                      }
                                    },
                                    "name": "Brazil/BA-40.1/2020",
                                    "node_attrs": {

                                      "author": {
                                        "author": "Stephane Tosta et al",
                                        "value": "Stephane Tosta et al"
                                      },
                                      "clade_membership": {
                                        "value": "20B"
                                      },
                                      "country": {
                                        "value": "Brazil"
                                      },
                                      "div": 12,
                                      "division": {
                                        "value": "Bahia"
                                      },
                                      "division_exposure": {
                                        "value": "Bahia"
                                      },
                                      "gisaid_epi_isl": {
                                        "value": "EPI_ISL_1068354"
                                      },
                                      "host": {
                                        "value": "Human"
                                      },
                                      "custom_location": {
                                        "confidence": {
                                          "Brazil": 1.0
                                        },
                                        "entropy": -1.000088900581841e-12,
                                        "value": "Brazil"
                                      },
                                      "num_date": {
                                        "confidence": [
                                          2020.299180327869,
                                          2020.299180327869
                                        ],
                                        "value": 2020.299180327869
                                      },
                                      "originating_lab": {
                                        "value": "Central Public Health Laboratory - LACEN -Bahia, Salvador, Brazil"
                                      },
                                      "pangolin_lineage": {
                                        "value": "B.1.1.28"
                                      },
                                      "recency": {
                                        "value": "One week ago"
                                      },
                                      "region": {
                                        "value": "South America"
                                      },
                                      "region_exposure": {
                                        "value": "South America"
                                      },

                                      "subclade_membership": {
                                        "value": "20B"
                                      },
                                      "submitting_lab": {
                                        "value": "Central Public Health Laboratory - LACEN -Bahia, Salvador, Brazil"
                                      },
                                      "url": "https://www.gisaid.org"
                                    }
                                  },
                                  {
                                    "branch_attrs": {
                                      "labels": {
                                        "aa": "ORF1a: K3353R"
                                      },
                                      "mutations": {
                                        "ORF1a": [
                                          "K3353R"
                                        ],
                                        "nuc": [
                                          "A10323G"
                                        ]
                                      }
                                    },
                                    "children": [
                                      {
                                        "branch_attrs": {
                                          "labels": {
                                            "aa": "ORF1a: H417R, D2980G; ORF3a: P240L; S: V615F"
                                          },
                                          "mutations": {
                                            "ORF1a": [
                                              "H417R",
                                              "D2980G"
                                            ],
                                            "ORF3a": [
                                              "P240L"
                                            ],
                                            "S": [
                                              "V615F"
                                            ],
                                            "nuc": [
                                              "A1515G",
                                              "C2623T",
                                              "A9204G",
                                              "C10189T",
                                              "C16887T",
                                              "C17733T",
                                              "T17928C",
                                              "C20178T",
                                              "G23405T",
                                              "C26111T"
                                            ]
                                          }
                                        },
                                        "name": "Brazil/PB-29611/2020",
                                        "node_attrs": {
                                          "author": {
                                            "author": "Paola Resende et al",
                                            "value": "Paola Resende et al B"
                                          },
                                          "clade_membership": {
                                            "value": "20B"
                                          },
                                          "country": {
                                            "value": "Brazil"
                                          },
                                          "div": 21,
                                          "division": {
                                            "value": "Paraiba"
                                          },
                                          "division_exposure": {
                                            "value": "Paraiba"
                                          },
                                          "gisaid_epi_isl": {
                                            "value": "EPI_ISL_792605"
                                          },
                                          "host": {
                                            "value": "Human"
                                          },
                                          "custom_location": {
                                            "confidence": {
                                              "Brazil": 0.9999999999999999
                                            },
                                            "entropy": -9.99866855976916e-13,
                                            "value": "Brazil"
                                          },
                                          "num_date": {
                                            "confidence": [
                                              2020.6079234972678,
                                              2020.6079234972678
                                            ],
                                            "value": 2020.6079234972678
                                          },
                                          "originating_lab": {
                                            "value": "LACEN-PB"
                                          },
                                          "pangolin_lineage": {
                                            "value": "B.1.1.28"
                                          },
                                          "recency": {
                                            "value": "Older"
                                          },
                                          "region": {
                                            "value": "South America"
                                          },
                                          "region_exposure": {
                                            "value": "South America"
                                          },
                                          "subclade_membership": {
                                            "value": "20B"
                                          },
                                          "submitting_lab": {
                                            "value": "Laboratory of Respiratory Viruses and Measles, Oswaldo Cruz Institute, FIOCRUZ"
                                          },
                                          "url": "https://www.gisaid.org"
                                        }
                                      },
                                      {
                                        "branch_attrs": {
                                          "labels": {
                                            "aa": "N: R41L, M234L; ORF1a: H110Y, K625E, Q998H; ORF3a: Y145X, F146X, *276X; ORF9b: G38C"
                                          },
                                          "mutations": {
                                            "N": [
                                              "R41L",
                                              "M234L"
                                            ],
                                            "ORF1a": [
                                              "H110Y",
                                              "K625E",
                                              "Q998H"
                                            ],
                                            "ORF3a": [
                                              "Y145X",
                                              "F146X",
                                              "*276X"
                                            ],
                                            "ORF9b": [
                                              "G38C"
                                            ],
                                            "nuc": [
                                              "C593T",
                                              "A2138G",
                                              "G3259T",
                                              "C9430T",
                                              "G10282A",
                                              "C15981T",
                                              "T25827-",
                                              "T25828-",
                                              "T25829-",
                                              "G28395T",
                                              "A28973T",
                                              "C29330T",
                                              "T29727-",
                                              "T29728-",
                                              "T29729-",
                                              "C29730-",
                                              "A29731-",
                                              "C29732-",
                                              "C29733-",
                                              "G29734-",
                                              "A29735-",
                                              "G29736-",
                                              "G29737-",
                                              "C29738-",
                                              "C29739-",
                                              "A29740-",
                                              "C29741-",
                                              "G29742-",
                                              "C29743-",
                                              "G29744-",
                                              "G29745-",
                                              "A29746-",
                                              "G29747-",
                                              "T29748-",
                                              "A29749-",
                                              "C29750-",
                                              "G29751-",
                                              "A29752-",
                                              "T29753-",
                                              "C29754-",
                                              "G29755-",
                                              "A29756-",
                                              "G29757-",
                                              "T29758-",
                                              "G29759-",
                                              "T29760-",
                                              "A29761-",
                                              "C29762-",
                                              "A29763-",
                                              "G29764-",
                                              "T29765-",
                                              "G29766-",
                                              "A29767-",
                                              "A29768-",
                                              "C29769-",
                                              "A29770-",
                                              "A29771-"
                                            ]
                                          }
                                        },
                                        "name": "Brazil/25732CVL/2020",
                                        "node_attrs": {

                                          "author": {
                                            "author": "Sant'Anna et al.",
                                            "value": "Sant'Anna et al."
                                          },
                                          "clade_membership": {
                                            "value": "20B"
                                          },
                                          "country": {
                                            "value": "Brazil"
                                          },
                                          "div": 20,
                                          "division": {
                                            "value": "Rio Grande do Sul"
                                          },
                                          "division_exposure": {
                                            "value": "Rio Grande do Sul"
                                          },
                                          "host": {
                                            "value": "human"
                                          },
                                          "custom_location": {
                                            "confidence": {
                                              "Rio Grande do Sul": 1.0
                                            },
                                            "entropy": -1.000088900581841e-12,
                                            "value": "Rio Grande do Sul"
                                          },
                                          "location": {
                                            "value": "Igrejinha"
                                          },
                                          "num_date": {
                                            "confidence": [
                                              2020.8128415300546,
                                              2020.8128415300546
                                            ],
                                            "value": 2020.8128415300546
                                          },
                                          "originating_lab": {
                                            "value": "UNIDADE SANITARIA DE IGREJINHA"
                                          },
                                          "pangolin_lineage": {
                                            "value": "B.1.1.304"
                                          },
                                          "recency": {
                                            "value": "1-2 days ago"
                                          },
                                          "regiao": {
                                            "value": "taquara"
                                          },
                                          "region": {
                                            "value": "South America"
                                          },
                                          "region_exposure": {
                                            "value": "South America"
                                          },

                                          "subclade_membership": {
                                            "value": "20B"
                                          },
                                          "submitting_lab": {
                                            "value": "epiclin"
                                          }
                                        }
                                      }
                                    ],
                                    "name": "NODE_0001585",
                                    "node_attrs": {
                                      "clade_membership": {
                                        "value": "20B"
                                      },
                                      "div": 11,
                                      "custom_location": {
                                        "confidence": {
                                          "Brazil": 0.9134909717736169,
                                          "Rio Grande do Sul": 0.08628208710328583
                                        },
                                        "entropy": 0.29606961208080773,
                                        "value": "Brazil"
                                      },
                                      "num_date": {
                                        "confidence": [
                                          2020.2112154227864,
                                          2020.4016907747139
                                        ],
                                        "value": 2020.2726785389134
                                      },
                                      "subclade_membership": {
                                        "value": "20B"
                                      }
                                    }
                                  },
                                  {
                                    "branch_attrs": {
                                      "labels": {
                                        "aa": "N: P368H"
                                      },
                                      "mutations": {
                                        "N": [
                                          "P368H"
                                        ],
                                        "nuc": [
                                          "C3619T",
                                          "T7804C",
                                          "G7936C",
                                          "C26537T",
                                          "C29376A"
                                        ]
                                      }
                                    },
                                    "children": [
                                      {
                                        "branch_attrs": {
                                          "labels": {
                                            "aa": "ORF1b: A2143V; ORF7a: P34L"
                                          },
                                          "mutations": {
                                            "ORF1b": [
                                              "A2143V"
                                            ],
                                            "ORF7a": [
                                              "P34L"
                                            ],
                                            "nuc": [
                                              "C19895T",
                                              "T20229C",
                                              "C27494T",
                                              "G29543T"
                                            ]
                                          }
                                        },
                                        "name": "Brazil/8818CVL/2020",
                                        "node_attrs": {

                                          "author": {
                                            "author": "Sant'Anna et al.",
                                            "value": "Sant'Anna et al."
                                          },
                                          "clade_membership": {
                                            "value": "20B"
                                          },
                                          "country": {
                                            "value": "Brazil"
                                          },
                                          "div": 19,
                                          "division": {
                                            "value": "Rio Grande do Sul"
                                          },
                                          "division_exposure": {
                                            "value": "Rio Grande do Sul"
                                          },
                                          "host": {
                                            "value": "human"
                                          },
                                          "custom_location": {
                                            "confidence": {
                                              "Rio Grande do Sul": 1.0
                                            },
                                            "entropy": -1.000088900581841e-12,
                                            "value": "Rio Grande do Sul"
                                          },
                                          "location": {
                                            "value": "Sapucaia do Sul"
                                          },
                                          "num_date": {
                                            "confidence": [
                                              2020.5560109289618,
                                              2020.5560109289618
                                            ],
                                            "value": 2020.5560109289618
                                          },
                                          "originating_lab": {
                                            "value": "Unidade de Pronto Atendimento de Sapucaia do Sul"
                                          },
                                          "pangolin_lineage": {
                                            "value": "B.1.1.28"
                                          },
                                          "recency": {
                                            "value": "1-2 days ago"
                                          },
                                          "regiao": {
                                            "value": "canoas"
                                          },
                                          "region": {
                                            "value": "South America"
                                          },
                                          "region_exposure": {
                                            "value": "South America"
                                          },

                                          "subclade_membership": {
                                            "value": "20B"
                                          },
                                          "submitting_lab": {
                                            "value": "epiclin"
                                          }
                                        }
                                      },
                                      {
                                        "branch_attrs": {
                                          "labels": {
                                            "aa": "ORF9b: T83I"
                                          },
                                          "mutations": {
                                            "ORF9b": [
                                              "T83I"
                                            ],
                                            "nuc": [
                                              "C15081T",
                                              "C28531T",
                                              "C29509T"
                                            ]
                                          }
                                        },
                                        "name": "Brazil/15273CVL/2020",
                                        "node_attrs": {

                                          "author": {
                                            "author": "Sant'Anna et al.",
                                            "value": "Sant'Anna et al."
                                          },
                                          "clade_membership": {
                                            "value": "20B"
                                          },
                                          "country": {
                                            "value": "Brazil"
                                          },
                                          "div": 18,
                                          "division": {
                                            "value": "Rio Grande do Sul"
                                          },
                                          "division_exposure": {
                                            "value": "Rio Grande do Sul"
                                          },
                                          "host": {
                                            "value": "human"
                                          },
                                          "custom_location": {
                                            "confidence": {
                                              "Rio Grande do Sul": 1.0
                                            },
                                            "entropy": -1.000088900581841e-12,
                                            "value": "Rio Grande do Sul"
                                          },
                                          "location": {
                                            "value": "Sapucaia do Sul"
                                          },
                                          "num_date": {
                                            "confidence": [
                                              2020.6325136612022,
                                              2020.6325136612022
                                            ],
                                            "value": 2020.6325136612022
                                          },
                                          "originating_lab": {
                                            "value": "Vigil\u00e2ncia em Sa\u00fade de Sapucaia do Sul"
                                          },
                                          "pangolin_lineage": {
                                            "value": "B.1.1.28"
                                          },
                                          "recency": {
                                            "value": "1-2 days ago"
                                          },
                                          "regiao": {
                                            "value": "canoas"
                                          },
                                          "region": {
                                            "value": "South America"
                                          },
                                          "region_exposure": {
                                            "value": "South America"
                                          },

                                          "subclade_membership": {
                                            "value": "20B"
                                          },
                                          "submitting_lab": {
                                            "value": "epiclin"
                                          }
                                        }
                                      }
                                    ],
                                    "name": "NODE_0001587",
                                    "node_attrs": {
                                      "clade_membership": {
                                        "value": "20B"
                                      },
                                      "div": 15,
                                      "custom_location": {
                                        "confidence": {
                                          "Brazil": 0.07959097942667177,
                                          "Rio Grande do Sul": 0.9203657981386282
                                        },
                                        "entropy": 0.2782698581180777,
                                        "value": "Rio Grande do Sul"
                                      },
                                      "num_date": {
                                        "confidence": [
                                          2020.3637128259124,
                                          2020.5132585170234
                                        ],
                                        "value": 2020.4499919055013
                                      },
                                      "subclade_membership": {
                                        "value": "20B"
                                      }
                                    }
                                  },
                                  {
                                    "branch_attrs": {
                                      "mutations": {
                                        "nuc": [
                                          "C18060T"
                                        ]
                                      }
                                    },
                                    "children": [
                                      {
                                        "branch_attrs": {
                                          "labels": {
                                            "aa": "ORF1a: P971S"
                                          },
                                          "mutations": {
                                            "ORF1a": [
                                              "P971S"
                                            ],
                                            "nuc": [
                                              "C3176T"
                                            ]
                                          }
                                        },
                                        "name": "Brazil/PR-L21-CD448/2020",
                                        "node_attrs": {
                                          "author": {
                                            "author": "Samples: Nelson Gaburo Jr et al",
                                            "paper_url": "https://dx.doi.org/10.1126/science.abd2161",
                                            "title": "Evolution and epidemic spread of SARS-CoV-2 in Brazil",
                                            "value": "Samples: Nelson Gaburo Jr et al"
                                          },
                                          "clade_membership": {
                                            "value": "20B"
                                          },
                                          "country": {
                                            "value": "Brazil"
                                          },
                                          "div": 12,
                                          "division": {
                                            "value": "Paran\u00e1"
                                          },
                                          "division_exposure": {
                                            "value": "Paran\u00e1"
                                          },
                                          "gisaid_epi_isl": {
                                            "value": "EPI_ISL_476370"
                                          },
                                          "host": {
                                            "value": "Human"
                                          },
                                          "custom_location": {
                                            "confidence": {
                                              "Brazil": 1.0
                                            },
                                            "entropy": -1.000088900581841e-12,
                                            "value": "Brazil"
                                          },
                                          "num_date": {
                                            "confidence": [
                                              2020.2636612021859,
                                              2020.2636612021859
                                            ],
                                            "value": 2020.2636612021859
                                          },
                                          "originating_lab": {
                                            "value": "DB Diagn\u00f3sticos do Brasil"
                                          },
                                          "pangolin_lineage": {
                                            "value": "B.1.1.28"
                                          },
                                          "recency": {
                                            "value": "Older"
                                          },
                                          "region": {
                                            "value": "South America"
                                          },
                                          "region_exposure": {
                                            "value": "South America"
                                          },
                                          "subclade_membership": {
                                            "value": "20B"
                                          },
                                          "submitting_lab": {
                                            "value": "Instituto de Medicina Tropical da Univesidade de S\u00e3o Paulo"
                                          },
                                          "url": "https://www.gisaid.org"
                                        }
                                      },
                                      {
                                        "branch_attrs": {
                                          "mutations": {}
                                        },
                                        "children": [
                                          {
                                            "branch_attrs": {
                                              "mutations": {}
                                            },
                                            "name": "Brazil/PR-L19-CD389/2020",
                                            "node_attrs": {
                                              "author": {
                                                "author": "Samples: Nelson Gaburo Jr et al",
                                                "paper_url": "https://dx.doi.org/10.1126/science.abd2161",
                                                "title": "Evolution and epidemic spread of SARS-CoV-2 in Brazil",
                                                "value": "Samples: Nelson Gaburo Jr et al"
                                              },
                                              "clade_membership": {
                                                "value": "20B"
                                              },
                                              "country": {
                                                "value": "Brazil"
                                              },
                                              "div": 11,
                                              "division": {
                                                "value": "Paran\u00e1"
                                              },
                                              "division_exposure": {
                                                "value": "Paran\u00e1"
                                              },
                                              "gisaid_epi_isl": {
                                                "value": "EPI_ISL_476318"
                                              },
                                              "host": {
                                                "value": "Human"
                                              },
                                              "custom_location": {
                                                "confidence": {
                                                  "Brazil": 1.0
                                                },
                                                "entropy": -1.000088900581841e-12,
                                                "value": "Brazil"
                                              },
                                              "num_date": {
                                                "confidence": [
                                                  2020.25,
                                                  2020.25
                                                ],
                                                "value": 2020.25
                                              },
                                              "originating_lab": {
                                                "value": "DB Diagn\u00f3sticos do Brasil"
                                              },
                                              "pangolin_lineage": {
                                                "value": "B.1.1.28"
                                              },
                                              "recency": {
                                                "value": "Older"
                                              },
                                              "region": {
                                                "value": "South America"
                                              },
                                              "region_exposure": {
                                                "value": "South America"
                                              },
                                              "subclade_membership": {
                                                "value": "20B"
                                              },
                                              "submitting_lab": {
                                                "value": "Instituto de Medicina Tropical da Univesidade de S\u00e3o Paulo"
                                              },
                                              "url": "https://www.gisaid.org"
                                            }
                                          },
                                          {
                                            "branch_attrs": {
                                              "mutations": {}
                                            },
                                            "children": [
                                              {
                                                "branch_attrs": {
                                                  "mutations": {}
                                                },
                                                "name": "Brazil/PR-L30-CD760/2020",
                                                "node_attrs": {

                                                  "author": {
                                                    "author": "Brazil-UK Centre for Arbovirus Discovery Diagnosis Genomics et al",
                                                    "value": "Brazil-UK Centre for Arbovirus Discovery Diagnosis Genomics et al"
                                                  },
                                                  "clade_membership": {
                                                    "value": "20B"
                                                  },
                                                  "country": {
                                                    "value": "Brazil"
                                                  },
                                                  "div": 11,
                                                  "division": {
                                                    "value": "Paran\u00e1"
                                                  },
                                                  "division_exposure": {
                                                    "value": "Paran\u00e1"
                                                  },
                                                  "gisaid_epi_isl": {
                                                    "value": "EPI_ISL_722135"
                                                  },
                                                  "host": {
                                                    "value": "Human"
                                                  },
                                                  "custom_location": {
                                                    "confidence": {
                                                      "Brazil": 1.0
                                                    },
                                                    "entropy": -1.000088900581841e-12,
                                                    "value": "Brazil"
                                                  },
                                                  "num_date": {
                                                    "confidence": [
                                                      2020.285519125683,
                                                      2020.285519125683
                                                    ],
                                                    "value": 2020.285519125683
                                                  },
                                                  "originating_lab": {
                                                    "value": "DB Diagnosticos do Brasil"
                                                  },
                                                  "pangolin_lineage": {
                                                    "value": "B.1.1.28"
                                                  },
                                                  "recency": {
                                                    "value": "Older"
                                                  },
                                                  "region": {
                                                    "value": "South America"
                                                  },
                                                  "region_exposure": {
                                                    "value": "South America"
                                                  },

                                                  "subclade_membership": {
                                                    "value": "20B"
                                                  },
                                                  "submitting_lab": {
                                                    "value": "Laborat\u00f3rio de Parasitologia M\u00e9dica - Instituto de Medicina Tropical - Universidade de S\u00e3o Paulo"
                                                  },
                                                  "url": "https://www.gisaid.org"
                                                }
                                              },
                                              {
                                                "branch_attrs": {
                                                  "labels": {
                                                    "aa": "ORF1a: H45Y, T1001I, E1687D; ORF3a: V13L, G18V, V255-; S: F157L"
                                                  },
                                                  "mutations": {
                                                    "ORF1a": [
                                                      "H45Y",
                                                      "T1001I",
                                                      "E1687D"
                                                    ],
                                                    "ORF3a": [
                                                      "V13L",
                                                      "G18V",
                                                      "V255-"
                                                    ],
                                                    "S": [
                                                      "F157L"
                                                    ],
                                                    "nuc": [
                                                      "C398T",
                                                      "A655G",
                                                      "G805A",
                                                      "A3019G",
                                                      "C3267T",
                                                      "G5326T",
                                                      "A9997G",
                                                      "C18555T",
                                                      "C22033A",
                                                      "G25429C",
                                                      "G25445T",
                                                      "G26155-",
                                                      "T26156-",
                                                      "T26157-"
                                                    ]
                                                  }
                                                },
                                                "name": "Brazil/AM-20843023JA/2020",
                                                "node_attrs": {

                                                  "author": {
                                                    "author": "Valdinete Nascimento et al",
                                                    "value": "Valdinete Nascimento et al B"
                                                  },
                                                  "clade_membership": {
                                                    "value": "20B"
                                                  },
                                                  "country": {
                                                    "value": "Brazil"
                                                  },
                                                  "div": 22,
                                                  "division": {
                                                    "value": "Amazonas BR"
                                                  },
                                                  "division_exposure": {
                                                    "value": "Amazonas BR"
                                                  },
                                                  "gisaid_epi_isl": {
                                                    "value": "EPI_ISL_1068148"
                                                  },
                                                  "host": {
                                                    "value": "Human"
                                                  },
                                                  "custom_location": {
                                                    "confidence": {
                                                      "Brazil": 1.0
                                                    },
                                                    "entropy": -1.000088900581841e-12,
                                                    "value": "Brazil"
                                                  },
                                                  "location": {
                                                    "value": "Manaus"
                                                  },
                                                  "num_date": {
                                                    "confidence": [
                                                      2020.9439890710382,
                                                      2020.9439890710382
                                                    ],
                                                    "value": 2020.9439890710382
                                                  },
                                                  "originating_lab": {
                                                    "value": "Laboratorio de Ecologia de Doencas Transmissiveis na Amazonia, Instituto Leonidas e Maria Deane - Fiocruz Amazonia"
                                                  },
                                                  "pangolin_lineage": {
                                                    "value": "B.1.1.28"
                                                  },
                                                  "recency": {
                                                    "value": "One week ago"
                                                  },
                                                  "region": {
                                                    "value": "South America"
                                                  },
                                                  "region_exposure": {
                                                    "value": "South America"
                                                  },

                                                  "subclade_membership": {
                                                    "value": "20B"
                                                  },
                                                  "submitting_lab": {
                                                    "value": "Laboratorio de Ecologia de Doencas Transmissiveis na Amazonia, Instituto Leonidas e Maria Deane - Fiocruz Amazonia"
                                                  },
                                                  "url": "https://www.gisaid.org"
                                                }
                                              }
                                            ],
                                            "name": "NODE_0003607",
                                            "node_attrs": {
                                              "clade_membership": {
                                                "value": "20B"
                                              },
                                              "div": 11,
                                              "custom_location": {
                                                "confidence": {
                                                  "Brazil": 0.999029858691194
                                                },
                                                "entropy": 0.008110738949399203,
                                                "value": "Brazil"
                                              },
                                              "num_date": {
                                                "confidence": [
                                                  2020.2484989266486,
                                                  2020.285519125683
                                                ],
                                                "value": 2020.285519125683
                                              },
                                              "subclade_membership": {
                                                "value": "20B"
                                              }
                                            }
                                          }
                                        ],
                                        "name": "NODE_0003461",
                                        "node_attrs": {
                                          "clade_membership": {
                                            "value": "20B"
                                          },
                                          "div": 11,
                                          "custom_location": {
                                            "confidence": {
                                              "Brazil": 0.9989528781961651
                                            },
                                            "entropy": 0.008662652638408383,
                                            "value": "Brazil"
                                          },
                                          "num_date": {
                                            "confidence": [
                                              2020.235641403198,
                                              2020.25
                                            ],
                                            "value": 2020.25
                                          },
                                          "subclade_membership": {
                                            "value": "20B"
                                          }
                                        }
                                      }
                                    ],
                                    "name": "NODE_0001602",
                                    "node_attrs": {
                                      "clade_membership": {
                                        "value": "20B"
                                      },
                                      "div": 11,
                                      "custom_location": {
                                        "confidence": {
                                          "Brazil": 0.9990298543127426
                                        },
                                        "entropy": 0.008110769917287855,
                                        "value": "Brazil"
                                      },
                                      "num_date": {
                                        "confidence": [
                                          2020.219783391849,
                                          2020.2477716358526
                                        ],
                                        "value": 2020.233439252076
                                      },
                                      "subclade_membership": {
                                        "value": "20B"
                                      }
                                    }
                                  },
                                  {
                                    "branch_attrs": {
                                      "mutations": {}
                                    },
                                    "children": [
                                      {
                                        "branch_attrs": {
                                          "labels": {
                                            "aa": "ORF1a: G3072C"
                                          },
                                          "mutations": {
                                            "ORF1a": [
                                              "G3072C"
                                            ],
                                            "nuc": [
                                              "G9479T"
                                            ]
                                          }
                                        },
                                        "name": "Brazil/SP-L25-CD662/2020",
                                        "node_attrs": {

                                          "author": {
                                            "author": "Brazil-UK Centre for Arbovirus Discovery Diagnosis Genomics et al",
                                            "value": "Brazil-UK Centre for Arbovirus Discovery Diagnosis Genomics et al"
                                          },
                                          "clade_membership": {
                                            "value": "20B"
                                          },
                                          "country": {
                                            "value": "Brazil"
                                          },
                                          "div": 11,
                                          "division": {
                                            "value": "S\u00e3o Paulo"
                                          },
                                          "division_exposure": {
                                            "value": "S\u00e3o Paulo"
                                          },
                                          "gisaid_epi_isl": {
                                            "value": "EPI_ISL_672716"
                                          },
                                          "host": {
                                            "value": "Human"
                                          },
                                          "custom_location": {
                                            "confidence": {
                                              "Brazil": 0.9999999999999999
                                            },
                                            "entropy": -9.99866855976916e-13,
                                            "value": "Brazil"
                                          },
                                          "num_date": {
                                            "confidence": [
                                              2020.285519125683,
                                              2020.285519125683
                                            ],
                                            "value": 2020.285519125683
                                          },
                                          "originating_lab": {
                                            "value": "Institute of Tropical Medicine at the University of S\u00e3o Paulo (IMT-USP)"
                                          },
                                          "pangolin_lineage": {
                                            "value": "B.1.1.28"
                                          },
                                          "recency": {
                                            "value": "Older"
                                          },
                                          "region": {
                                            "value": "South America"
                                          },
                                          "region_exposure": {
                                            "value": "South America"
                                          },

                                          "subclade_membership": {
                                            "value": "20B"
                                          },
                                          "submitting_lab": {
                                            "value": "Laborat\u00f3rio de Parasitologia M\u00e9dica - Instituto de Medicina Tropical - Universidade de S\u00e3o Paulo"
                                          },
                                          "url": "https://www.gisaid.org"
                                        }
                                      },
                                      {
                                        "branch_attrs": {
                                          "mutations": {}
                                        },
                                        "children": [
                                          {
                                            "branch_attrs": {
                                              "labels": {
                                                "aa": "ORF1a: L360S, G2035R, T4065I; ORF9b: A57V; S: A475V"
                                              },
                                              "mutations": {
                                                "ORF1a": [
                                                  "L360S",
                                                  "G2035R",
                                                  "T4065I"
                                                ],
                                                "ORF9b": [
                                                  "A57V"
                                                ],
                                                "S": [
                                                  "A475V"
                                                ],
                                                "nuc": [
                                                  "T1344C",
                                                  "G6368A",
                                                  "C12459T",
                                                  "C22986T",
                                                  "C23191T",
                                                  "C28453T"
                                                ]
                                              }
                                            },
                                            "name": "Brazil/PA-IEC173164/2020",
                                            "node_attrs": {

                                              "author": {
                                                "author": "Santos et al",
                                                "value": "Santos et al A"
                                              },
                                              "clade_membership": {
                                                "value": "20B"
                                              },
                                              "country": {
                                                "value": "Brazil"
                                              },
                                              "div": 16,
                                              "division": {
                                                "value": "Para"
                                              },
                                              "division_exposure": {
                                                "value": "Para"
                                              },
                                              "gisaid_epi_isl": {
                                                "value": "EPI_ISL_848563"
                                              },
                                              "host": {
                                                "value": "Human"
                                              },
                                              "custom_location": {
                                                "confidence": {
                                                  "Brazil": 1.0
                                                },
                                                "entropy": -1.000088900581841e-12,
                                                "value": "Brazil"
                                              },
                                              "num_date": {
                                                "confidence": [
                                                  2020.5232240437158,
                                                  2020.5232240437158
                                                ],
                                                "value": 2020.5232240437158
                                              },
                                              "originating_lab": {
                                                "value": "\ufeffEvandro Chagas Institute"
                                              },
                                              "pangolin_lineage": {
                                                "value": "B.1.1.28"
                                              },
                                              "recency": {
                                                "value": "Older"
                                              },
                                              "region": {
                                                "value": "South America"
                                              },
                                              "region_exposure": {
                                                "value": "South America"
                                              },

                                              "subclade_membership": {
                                                "value": "20B"
                                              },
                                              "submitting_lab": {
                                                "value": "\ufeffEvandro Chagas Institute"
                                              },
                                              "url": "https://www.gisaid.org"
                                            }
                                          },
                                          {
                                            "branch_attrs": {
                                              "mutations": {}
                                            },
                                            "children": [
                                              {
                                                "branch_attrs": {
                                                  "labels": {
                                                    "aa": "S: V1065L"
                                                  },
                                                  "mutations": {
                                                    "S": [
                                                      "V1065L"
                                                    ],
                                                    "nuc": [
                                                      "G24755T"
                                                    ]
                                                  }
                                                },
                                                "name": "Brazil/SE-6567/2020",
                                                "node_attrs": {

                                                  "author": {
                                                    "author": "Paola Resende et al",
                                                    "value": "Paola Resende et al B"
                                                  },
                                                  "clade_membership": {
                                                    "value": "20B"
                                                  },
                                                  "country": {
                                                    "value": "Brazil"
                                                  },
                                                  "div": 11,
                                                  "division": {
                                                    "value": "Sergipe"
                                                  },
                                                  "division_exposure": {
                                                    "value": "Sergipe"
                                                  },
                                                  "gisaid_epi_isl": {
                                                    "value": "EPI_ISL_541386"
                                                  },
                                                  "host": {
                                                    "value": "Human"
                                                  },
                                                  "custom_location": {
                                                    "confidence": {
                                                      "Brazil": 0.9999999999999999
                                                    },
                                                    "entropy": -9.99866855976916e-13,
                                                    "value": "Brazil"
                                                  },
                                                  "location": {
                                                    "value": "Aracaju"
                                                  },
                                                  "num_date": {
                                                    "confidence": [
                                                      2020.3128415300546,
                                                      2020.3128415300546
                                                    ],
                                                    "value": 2020.3128415300546
                                                  },
                                                  "originating_lab": {
                                                    "value": "LACEN/SE"
                                                  },
                                                  "pangolin_lineage": {
                                                    "value": "B.1.1.28"
                                                  },
                                                  "recency": {
                                                    "value": "Older"
                                                  },
                                                  "region": {
                                                    "value": "South America"
                                                  },
                                                  "region_exposure": {
                                                    "value": "South America"
                                                  },

                                                  "subclade_membership": {
                                                    "value": "20B"
                                                  },
                                                  "submitting_lab": {
                                                    "value": "Laboratory of Respiratory Viruses and Measles, Oswaldo Cruz Institute, FIOCRUZ"
                                                  },
                                                  "url": "https://www.gisaid.org"
                                                }
                                              },
                                              {
                                                "branch_attrs": {
                                                  "mutations": {}
                                                },
                                                "children": [
                                                  {
                                                    "branch_attrs": {
                                                      "labels": {
                                                        "aa": "ORF1a: A3454V"
                                                      },
                                                      "mutations": {
                                                        "ORF1a": [
                                                          "A3454V"
                                                        ],
                                                        "nuc": [
                                                          "C10626T",
                                                          "C12473T",
                                                          "C26768T"
                                                        ]
                                                      }
                                                    },
                                                    "children": [
                                                      {
                                                        "branch_attrs": {
                                                          "labels": {
                                                            "aa": "ORF1b: S2339F"
                                                          },
                                                          "mutations": {
                                                            "ORF1b": [
                                                              "S2339F"
                                                            ],
                                                            "nuc": [
                                                              "C20483T"
                                                            ]
                                                          }
                                                        },
                                                        "name": "Brazil/1259CVL/2020",
                                                        "node_attrs": {

                                                          "author": {
                                                            "author": "Sant'Anna et al.",
                                                            "value": "Sant'Anna et al."
                                                          },
                                                          "clade_membership": {
                                                            "value": "20B"
                                                          },
                                                          "country": {
                                                            "value": "Brazil"
                                                          },
                                                          "div": 14,
                                                          "division": {
                                                            "value": "Rio Grande do Sul"
                                                          },
                                                          "division_exposure": {
                                                            "value": "Rio Grande do Sul"
                                                          },
                                                          "host": {
                                                            "value": "human"
                                                          },
                                                          "custom_location": {
                                                            "confidence": {
                                                              "Rio Grande do Sul": 1.0
                                                            },
                                                            "entropy": -1.000088900581841e-12,
                                                            "value": "Rio Grande do Sul"
                                                          },
                                                          "location": {
                                                            "value": "Canoas"
                                                          },
                                                          "num_date": {
                                                            "confidence": [
                                                              2020.4193989071039,
                                                              2020.4193989071039
                                                            ],
                                                            "value": 2020.4193989071039
                                                          },
                                                          "originating_lab": {
                                                            "value": "Diretoria de Vigil\u00e2ncia em Sa\u00fade"
                                                          },
                                                          "pangolin_lineage": {
                                                            "value": "B.1.1.28"
                                                          },
                                                          "recency": {
                                                            "value": "1-2 days ago"
                                                          },
                                                          "regiao": {
                                                            "value": "canoas"
                                                          },
                                                          "region": {
                                                            "value": "South America"
                                                          },
                                                          "region_exposure": {
                                                            "value": "South America"
                                                          },

                                                          "subclade_membership": {
                                                            "value": "20B"
                                                          },
                                                          "submitting_lab": {
                                                            "value": "epiclin"
                                                          }
                                                        }
                                                      },
                                                      {
                                                        "branch_attrs": {
                                                          "labels": {
                                                            "aa": "N: S26I; ORF1a: K258E, T3461I; ORF1b: A2222V, I2634T; ORF9b: V23L; S: P1162L"
                                                          },
                                                          "mutations": {
                                                            "N": [
                                                              "S26I"
                                                            ],
                                                            "ORF1a": [
                                                              "K258E",
                                                              "T3461I"
                                                            ],
                                                            "ORF1b": [
                                                              "A2222V",
                                                              "I2634T"
                                                            ],
                                                            "ORF9b": [
                                                              "V23L"
                                                            ],
                                                            "S": [
                                                              "P1162L"
                                                            ],
                                                            "nuc": [
                                                              "G105T",
                                                              "A1037G",
                                                              "C10647T",
                                                              "C18828T",
                                                              "C19524T",
                                                              "C20132T",
                                                              "T21368C",
                                                              "C25047T",
                                                              "C27005T",
                                                              "G28350T"
                                                            ]
                                                          }
                                                        },
                                                        "name": "Brazil/24316CVL/2020",
                                                        "node_attrs": {

                                                          "author": {
                                                            "author": "Sant'Anna et al.",
                                                            "value": "Sant'Anna et al."
                                                          },
                                                          "clade_membership": {
                                                            "value": "20B"
                                                          },
                                                          "country": {
                                                            "value": "Brazil"
                                                          },
                                                          "div": 23,
                                                          "division": {
                                                            "value": "Rio Grande do Sul"
                                                          },
                                                          "division_exposure": {
                                                            "value": "Rio Grande do Sul"
                                                          },
                                                          "host": {
                                                            "value": "human"
                                                          },
                                                          "custom_location": {
                                                            "confidence": {
                                                              "Rio Grande do Sul": 1.0
                                                            },
                                                            "entropy": -1.000088900581841e-12,
                                                            "value": "Rio Grande do Sul"
                                                          },
                                                          "location": {
                                                            "value": "Sapiranga"
                                                          },
                                                          "num_date": {
                                                            "confidence": [
                                                              2020.7937158469945,
                                                              2020.7937158469945
                                                            ],
                                                            "value": 2020.7937158469945
                                                          },
                                                          "originating_lab": {
                                                            "value": "CENTRO DE REFERENCIA EM SINDROMES GRIPAIS"
                                                          },
                                                          "pangolin_lineage": {
                                                            "value": "B.1.1.28"
                                                          },
                                                          "recency": {
                                                            "value": "1-2 days ago"
                                                          },
                                                          "regiao": {
                                                            "value": "novo_hamburgo"
                                                          },
                                                          "region": {
                                                            "value": "South America"
                                                          },
                                                          "region_exposure": {
                                                            "value": "South America"
                                                          },

                                                          "subclade_membership": {
                                                            "value": "20B"
                                                          },
                                                          "submitting_lab": {
                                                            "value": "epiclin"
                                                          }
                                                        }
                                                      },
                                                      {
                                                        "branch_attrs": {
                                                          "mutations": {}
                                                        },
                                                        "children": [
                                                          {
                                                            "branch_attrs": {
                                                              "labels": {
                                                                "aa": "N: P151L"
                                                              },
                                                              "mutations": {
                                                                "N": [
                                                                  "P151L"
                                                                ],
                                                                "nuc": [
                                                                  "C28725T"
                                                                ]
                                                              }
                                                            },
                                                            "name": "Brazil/2614CVL/2020",
                                                            "node_attrs": {

                                                              "author": {
                                                                "author": "Sant'Anna et al.",
                                                                "value": "Sant'Anna et al."
                                                              },
                                                              "clade_membership": {
                                                                "value": "20B"
                                                              },
                                                              "country": {
                                                                "value": "Brazil"
                                                              },
                                                              "div": 14,
                                                              "division": {
                                                                "value": "Rio Grande do Sul"
                                                              },
                                                              "division_exposure": {
                                                                "value": "Rio Grande do Sul"
                                                              },
                                                              "host": {
                                                                "value": "human"
                                                              },
                                                              "custom_location": {
                                                                "confidence": {
                                                                  "Rio Grande do Sul": 1.0
                                                                },
                                                                "entropy": -1.000088900581841e-12,
                                                                "value": "Rio Grande do Sul"
                                                              },
                                                              "location": {
                                                                "value": "Canoas"
                                                              },
                                                              "num_date": {
                                                                "confidence": [
                                                                  2020.4603825136612,
                                                                  2020.4603825136612
                                                                ],
                                                                "value": 2020.4603825136612
                                                              },
                                                              "originating_lab": {
                                                                "value": "Diretoria de Vigil\u00e2ncia em Sa\u00fade"
                                                              },
                                                              "pangolin_lineage": {
                                                                "value": "B.1.1.28"
                                                              },
                                                              "recency": {
                                                                "value": "1-2 days ago"
                                                              },
                                                              "regiao": {
                                                                "value": "canoas"
                                                              },
                                                              "region": {
                                                                "value": "South America"
                                                              },
                                                              "region_exposure": {
                                                                "value": "South America"
                                                              },

                                                              "subclade_membership": {
                                                                "value": "20B"
                                                              },
                                                              "submitting_lab": {
                                                                "value": "epiclin"
                                                              }
                                                            }
                                                          },
                                                          {
                                                            "branch_attrs": {
                                                              "mutations": {}
                                                            },
                                                            "children": [
                                                              {
                                                                "branch_attrs": {
                                                                  "labels": {
                                                                    "aa": "M: S4F"
                                                                  },
                                                                  "mutations": {
                                                                    "M": [
                                                                      "S4F"
                                                                    ],
                                                                    "nuc": [
                                                                      "C26533T",
                                                                      "G28001T"
                                                                    ]
                                                                  }
                                                                },
                                                                "name": "Brazil/7291CVL/2020",
                                                                "node_attrs": {

                                                                  "author": {
                                                                    "author": "Sant'Anna et al.",
                                                                    "value": "Sant'Anna et al."
                                                                  },
                                                                  "clade_membership": {
                                                                    "value": "20B"
                                                                  },
                                                                  "country": {
                                                                    "value": "Brazil"
                                                                  },
                                                                  "div": 15,
                                                                  "division": {
                                                                    "value": "Rio Grande do Sul"
                                                                  },
                                                                  "division_exposure": {
                                                                    "value": "Rio Grande do Sul"
                                                                  },
                                                                  "host": {
                                                                    "value": "human"
                                                                  },
                                                                  "custom_location": {
                                                                    "confidence": {
                                                                      "Rio Grande do Sul": 0.9999999999999999
                                                                    },
                                                                    "entropy": -9.99866855976916e-13,
                                                                    "value": "Rio Grande do Sul"
                                                                  },
                                                                  "location": {
                                                                    "value": "Cachoeirinha"
                                                                  },
                                                                  "num_date": {
                                                                    "confidence": [
                                                                      2020.5341530054645,
                                                                      2020.5341530054645
                                                                    ],
                                                                    "value": 2020.5341530054645
                                                                  },
                                                                  "originating_lab": {
                                                                    "value": "Hospital Nossa Senhora das Gra\u00e7as"
                                                                  },
                                                                  "pangolin_lineage": {
                                                                    "value": "B.1.1.28"
                                                                  },
                                                                  "recency": {
                                                                    "value": "1-2 days ago"
                                                                  },
                                                                  "regiao": {
                                                                    "value": "porto_alegre"
                                                                  },
                                                                  "region": {
                                                                    "value": "South America"
                                                                  },
                                                                  "region_exposure": {
                                                                    "value": "South America"
                                                                  },

                                                                  "subclade_membership": {
                                                                    "value": "20B"
                                                                  },
                                                                  "submitting_lab": {
                                                                    "value": "epiclin"
                                                                  }
                                                                }
                                                              },
                                                              {
                                                                "branch_attrs": {
                                                                  "mutations": {}
                                                                },
                                                                "children": [
                                                                  {
                                                                    "branch_attrs": {
                                                                      "labels": {
                                                                        "aa": "ORF1b: A1058S"
                                                                      },
                                                                      "mutations": {
                                                                        "ORF1b": [
                                                                          "A1058S"
                                                                        ],
                                                                        "nuc": [
                                                                          "G16639T"
                                                                        ]
                                                                      }
                                                                    },
                                                                    "name": "Brazil/3369CVL/2020",
                                                                    "node_attrs": {

                                                                      "author": {
                                                                        "author": "Sant'Anna et al.",
                                                                        "value": "Sant'Anna et al."
                                                                      },
                                                                      "clade_membership": {
                                                                        "value": "20B"
                                                                      },
                                                                      "country": {
                                                                        "value": "Brazil"
                                                                      },
                                                                      "div": 14,
                                                                      "division": {
                                                                        "value": "Rio Grande do Sul"
                                                                      },
                                                                      "division_exposure": {
                                                                        "value": "Rio Grande do Sul"
                                                                      },
                                                                      "host": {
                                                                        "value": "human"
                                                                      },
                                                                      "custom_location": {
                                                                        "confidence": {
                                                                          "Rio Grande do Sul": 1.0
                                                                        },
                                                                        "entropy": -1.000088900581841e-12,
                                                                        "value": "Rio Grande do Sul"
                                                                      },
                                                                      "location": {
                                                                        "value": "Gravata\u00ed"
                                                                      },
                                                                      "num_date": {
                                                                        "confidence": [
                                                                          2020.4767759562842,
                                                                          2020.4767759562842
                                                                        ],
                                                                        "value": 2020.4767759562842
                                                                      },
                                                                      "originating_lab": {
                                                                        "value": "Hospital Universit\u00e1rio"
                                                                      },
                                                                      "pangolin_lineage": {
                                                                        "value": "B.1.1.28"
                                                                      },
                                                                      "recency": {
                                                                        "value": "1-2 days ago"
                                                                      },
                                                                      "regiao": {
                                                                        "value": "porto_alegre"
                                                                      },
                                                                      "region": {
                                                                        "value": "South America"
                                                                      },
                                                                      "region_exposure": {
                                                                        "value": "South America"
                                                                      },

                                                                      "subclade_membership": {
                                                                        "value": "20B"
                                                                      },
                                                                      "submitting_lab": {
                                                                        "value": "epiclin"
                                                                      }
                                                                    }
                                                                  },
                                                                  {
                                                                    "branch_attrs": {
                                                                      "mutations": {}
                                                                    },
                                                                    "children": [
                                                                      {
                                                                        "branch_attrs": {
                                                                          "mutations": {}
                                                                        },
                                                                        "name": "Brazil/1782CVL/2020",
                                                                        "node_attrs": {

                                                                          "author": {
                                                                            "author": "Sant'Anna et al.",
                                                                            "value": "Sant'Anna et al."
                                                                          },
                                                                          "clade_membership": {
                                                                            "value": "20B"
                                                                          },
                                                                          "country": {
                                                                            "value": "Brazil"
                                                                          },
                                                                          "div": 13,
                                                                          "division": {
                                                                            "value": "Rio Grande do Sul"
                                                                          },
                                                                          "division_exposure": {
                                                                            "value": "Rio Grande do Sul"
                                                                          },
                                                                          "host": {
                                                                            "value": "human"
                                                                          },
                                                                          "custom_location": {
                                                                            "confidence": {
                                                                              "Rio Grande do Sul": 0.9999999999999999
                                                                            },
                                                                            "entropy": -9.99866855976916e-13,
                                                                            "value": "Rio Grande do Sul"
                                                                          },
                                                                          "location": {
                                                                            "value": "Cachoeirinha"
                                                                          },
                                                                          "num_date": {
                                                                            "confidence": [
                                                                              2020.441256830601,
                                                                              2020.441256830601
                                                                            ],
                                                                            "value": 2020.441256830601
                                                                          },
                                                                          "originating_lab": {
                                                                            "value": "Diretoria de Vigil\u00e2ncia em Sa\u00fade"
                                                                          },
                                                                          "pangolin_lineage": {
                                                                            "value": "B.1.1.28"
                                                                          },
                                                                          "recency": {
                                                                            "value": "1-2 days ago"
                                                                          },
                                                                          "regiao": {
                                                                            "value": "porto_alegre"
                                                                          },
                                                                          "region": {
                                                                            "value": "South America"
                                                                          },
                                                                          "region_exposure": {
                                                                            "value": "South America"
                                                                          },

                                                                          "subclade_membership": {
                                                                            "value": "20B"
                                                                          },
                                                                          "submitting_lab": {
                                                                            "value": "epiclin"
                                                                          }
                                                                        }
                                                                      },
                                                                      {
                                                                        "branch_attrs": {
                                                                          "mutations": {}
                                                                        },
                                                                        "children": [
                                                                          {
                                                                            "branch_attrs": {
                                                                              "mutations": {}
                                                                            },
                                                                            "name": "Brazil/1831CVL/2020",
                                                                            "node_attrs": {

                                                                              "author": {
                                                                                "author": "Sant'Anna et al.",
                                                                                "value": "Sant'Anna et al."
                                                                              },
                                                                              "clade_membership": {
                                                                                "value": "20B"
                                                                              },
                                                                              "country": {
                                                                                "value": "Brazil"
                                                                              },
                                                                              "div": 13,
                                                                              "division": {
                                                                                "value": "Rio Grande do Sul"
                                                                              },
                                                                              "division_exposure": {
                                                                                "value": "Rio Grande do Sul"
                                                                              },
                                                                              "host": {
                                                                                "value": "human"
                                                                              },
                                                                              "custom_location": {
                                                                                "confidence": {
                                                                                  "Rio Grande do Sul": 1.0
                                                                                },
                                                                                "entropy": -1.000088900581841e-12,
                                                                                "value": "Rio Grande do Sul"
                                                                              },
                                                                              "location": {
                                                                                "value": "Parob\u00e9"
                                                                              },
                                                                              "num_date": {
                                                                                "confidence": [
                                                                                  2020.4467213114754,
                                                                                  2020.4467213114754
                                                                                ],
                                                                                "value": 2020.4467213114754
                                                                              },
                                                                              "originating_lab": {
                                                                                "value": "Unidade de Atendimento DST AIDS TB e Han"
                                                                              },
                                                                              "pangolin_lineage": {
                                                                                "value": "B.1.1.28"
                                                                              },
                                                                              "recency": {
                                                                                "value": "1-2 days ago"
                                                                              },
                                                                              "regiao": {
                                                                                "value": "taquara"
                                                                              },
                                                                              "region": {
                                                                                "value": "South America"
                                                                              },
                                                                              "region_exposure": {
                                                                                "value": "South America"
                                                                              },

                                                                              "subclade_membership": {
                                                                                "value": "20B"
                                                                              },
                                                                              "submitting_lab": {
                                                                                "value": "epiclin"
                                                                              }
                                                                            }
                                                                          },
                                                                          {
                                                                            "branch_attrs": {
                                                                              "mutations": {}
                                                                            },
                                                                            "children": [
                                                                              {
                                                                                "branch_attrs": {
                                                                                  "mutations": {}
                                                                                },
                                                                                "name": "Brazil/2438CVL/2020",
                                                                                "node_attrs": {

                                                                                  "author": {
                                                                                    "author": "Sant'Anna et al.",
                                                                                    "value": "Sant'Anna et al."
                                                                                  },
                                                                                  "clade_membership": {
                                                                                    "value": "20B"
                                                                                  },
                                                                                  "country": {
                                                                                    "value": "Brazil"
                                                                                  },
                                                                                  "div": 13,
                                                                                  "division": {
                                                                                    "value": "Rio Grande do Sul"
                                                                                  },
                                                                                  "division_exposure": {
                                                                                    "value": "Rio Grande do Sul"
                                                                                  },
                                                                                  "host": {
                                                                                    "value": "human"
                                                                                  },
                                                                                  "custom_location": {
                                                                                    "confidence": {
                                                                                      "Rio Grande do Sul": 1.0
                                                                                    },
                                                                                    "entropy": -1.000088900581841e-12,
                                                                                    "value": "Rio Grande do Sul"
                                                                                  },
                                                                                  "location": {
                                                                                    "value": "Gravata\u00ed"
                                                                                  },
                                                                                  "num_date": {
                                                                                    "confidence": [
                                                                                      2020.457650273224,
                                                                                      2020.457650273224
                                                                                    ],
                                                                                    "value": 2020.457650273224
                                                                                  },
                                                                                  "originating_lab": {
                                                                                    "value": "Diretoria de Vigil\u00e2ncia em Sa\u00fade"
                                                                                  },
                                                                                  "pangolin_lineage": {
                                                                                    "value": "B.1.1.28"
                                                                                  },
                                                                                  "recency": {
                                                                                    "value": "1-2 days ago"
                                                                                  },
                                                                                  "regiao": {
                                                                                    "value": "porto_alegre"
                                                                                  },
                                                                                  "region": {
                                                                                    "value": "South America"
                                                                                  },
                                                                                  "region_exposure": {
                                                                                    "value": "South America"
                                                                                  },

                                                                                  "subclade_membership": {
                                                                                    "value": "20B"
                                                                                  },
                                                                                  "submitting_lab": {
                                                                                    "value": "epiclin"
                                                                                  }
                                                                                }
                                                                              },
                                                                              {
                                                                                "branch_attrs": {
                                                                                  "mutations": {}
                                                                                },
                                                                                "children": [
                                                                                  {
                                                                                    "branch_attrs": {
                                                                                      "labels": {
                                                                                        "aa": "ORF1a: S966F"
                                                                                      },
                                                                                      "mutations": {
                                                                                        "ORF1a": [
                                                                                          "S966F"
                                                                                        ],
                                                                                        "nuc": [
                                                                                          "C3162T"
                                                                                        ]
                                                                                      }
                                                                                    },
                                                                                    "name": "Brazil/6309CVL/2020",
                                                                                    "node_attrs": {

                                                                                      "author": {
                                                                                        "author": "Sant'Anna et al.",
                                                                                        "value": "Sant'Anna et al."
                                                                                      },
                                                                                      "clade_membership": {
                                                                                        "value": "20B"
                                                                                      },
                                                                                      "country": {
                                                                                        "value": "Brazil"
                                                                                      },
                                                                                      "div": 14,
                                                                                      "division": {
                                                                                        "value": "Rio Grande do Sul"
                                                                                      },
                                                                                      "division_exposure": {
                                                                                        "value": "Rio Grande do Sul"
                                                                                      },
                                                                                      "host": {
                                                                                        "value": "human"
                                                                                      },
                                                                                      "custom_location": {
                                                                                        "confidence": {
                                                                                          "Rio Grande do Sul": 0.9999999999999999
                                                                                        },
                                                                                        "entropy": -9.99866855976916e-13,
                                                                                        "value": "Rio Grande do Sul"
                                                                                      },
                                                                                      "location": {
                                                                                        "value": "Taquara"
                                                                                      },
                                                                                      "num_date": {
                                                                                        "confidence": [
                                                                                          2020.5232240437158,
                                                                                          2020.5232240437158
                                                                                        ],
                                                                                        "value": 2020.5232240437158
                                                                                      },
                                                                                      "originating_lab": {
                                                                                        "value": "Secretaria Municipal de Sa\u00fade de Taquara"
                                                                                      },
                                                                                      "pangolin_lineage": {
                                                                                        "value": "B.1.1.28"
                                                                                      },
                                                                                      "recency": {
                                                                                        "value": "1-2 days ago"
                                                                                      },
                                                                                      "regiao": {
                                                                                        "value": "taquara"
                                                                                      },
                                                                                      "region": {
                                                                                        "value": "South America"
                                                                                      },
                                                                                      "region_exposure": {
                                                                                        "value": "South America"
                                                                                      },

                                                                                      "subclade_membership": {
                                                                                        "value": "20B"
                                                                                      },
                                                                                      "submitting_lab": {
                                                                                        "value": "epiclin"
                                                                                      }
                                                                                    }
                                                                                  },
                                                                                  {
                                                                                    "branch_attrs": {
                                                                                      "mutations": {}
                                                                                    },
                                                                                    "name": "Brazil/4344CVL/2020",
                                                                                    "node_attrs": {

                                                                                      "author": {
                                                                                        "author": "Sant'Anna et al.",
                                                                                        "value": "Sant'Anna et al."
                                                                                      },
                                                                                      "clade_membership": {
                                                                                        "value": "20B"
                                                                                      },
                                                                                      "country": {
                                                                                        "value": "Brazil"
                                                                                      },
                                                                                      "div": 13,
                                                                                      "division": {
                                                                                        "value": "Rio Grande do Sul"
                                                                                      },
                                                                                      "division_exposure": {
                                                                                        "value": "Rio Grande do Sul"
                                                                                      },
                                                                                      "host": {
                                                                                        "value": "human"
                                                                                      },
                                                                                      "custom_location": {
                                                                                        "confidence": {
                                                                                          "Rio Grande do Sul": 0.9999999999999999
                                                                                        },
                                                                                        "entropy": -9.99866855976916e-13,
                                                                                        "value": "Rio Grande do Sul"
                                                                                      },
                                                                                      "location": {
                                                                                        "value": "Taquara"
                                                                                      },
                                                                                      "num_date": {
                                                                                        "confidence": [
                                                                                          2020.4959016393443,
                                                                                          2020.4959016393443
                                                                                        ],
                                                                                        "value": 2020.4959016393443
                                                                                      },
                                                                                      "originating_lab": {
                                                                                        "value": "Secretaria Municipal de Sa\u00fade de Taquara"
                                                                                      },
                                                                                      "pangolin_lineage": {
                                                                                        "value": "B.1.1.28"
                                                                                      },
                                                                                      "recency": {
                                                                                        "value": "1-2 days ago"
                                                                                      },
                                                                                      "regiao": {
                                                                                        "value": "taquara"
                                                                                      },
                                                                                      "region": {
                                                                                        "value": "South America"
                                                                                      },
                                                                                      "region_exposure": {
                                                                                        "value": "South America"
                                                                                      },

                                                                                      "subclade_membership": {
                                                                                        "value": "20B"
                                                                                      },
                                                                                      "submitting_lab": {
                                                                                        "value": "epiclin"
                                                                                      }
                                                                                    }
                                                                                  }
                                                                                ],
                                                                                "name": "NODE_0003624",
                                                                                "node_attrs": {
                                                                                  "clade_membership": {
                                                                                    "value": "20B"
                                                                                  },
                                                                                  "div": 13,
                                                                                  "custom_location": {
                                                                                    "confidence": {
                                                                                      "Rio Grande do Sul": 0.9992270787908836
                                                                                    },
                                                                                    "entropy": 0.00631869267572018,
                                                                                    "value": "Rio Grande do Sul"
                                                                                  },
                                                                                  "num_date": {
                                                                                    "confidence": [
                                                                                      2020.4527584607054,
                                                                                      2020.4959016393443
                                                                                    ],
                                                                                    "value": 2020.479229010723
                                                                                  },
                                                                                  "subclade_membership": {
                                                                                    "value": "20B"
                                                                                  }
                                                                                }
                                                                              }
                                                                            ],
                                                                            "name": "NODE_0003623",
                                                                            "node_attrs": {
                                                                              "clade_membership": {
                                                                                "value": "20B"
                                                                              },
                                                                              "div": 13,
                                                                              "custom_location": {
                                                                                "confidence": {
                                                                                  "Rio Grande do Sul": 0.9991608863219363
                                                                                },
                                                                                "entropy": 0.006790550610435183,
                                                                                "value": "Rio Grande do Sul"
                                                                              },
                                                                              "num_date": {
                                                                                "confidence": [
                                                                                  2020.439362119008,
                                                                                  2020.457650273224
                                                                                ],
                                                                                "value": 2020.457650273224
                                                                              },
                                                                              "subclade_membership": {
                                                                                "value": "20B"
                                                                              }
                                                                            }
                                                                          }
                                                                        ],
                                                                        "name": "NODE_0003620",
                                                                        "node_attrs": {
                                                                          "clade_membership": {
                                                                            "value": "20B"
                                                                          },
                                                                          "div": 13,
                                                                          "custom_location": {
                                                                            "confidence": {
                                                                              "Rio Grande do Sul": 0.9991551866337207
                                                                            },
                                                                            "entropy": 0.006830928757149357,
                                                                            "value": "Rio Grande do Sul"
                                                                          },
                                                                          "num_date": {
                                                                            "confidence": [
                                                                              2020.427439141105,
                                                                              2020.4467213114754
                                                                            ],
                                                                            "value": 2020.4416593330086
                                                                          },
                                                                          "subclade_membership": {
                                                                            "value": "20B"
                                                                          }
                                                                        }
                                                                      }
                                                                    ],
                                                                    "name": "NODE_0003619",
                                                                    "node_attrs": {
                                                                      "clade_membership": {
                                                                        "value": "20B"
                                                                      },
                                                                      "div": 13,
                                                                      "custom_location": {
                                                                        "confidence": {
                                                                          "Rio Grande do Sul": 0.9991543520539904
                                                                        },
                                                                        "entropy": 0.0068368378855665855,
                                                                        "value": "Rio Grande do Sul"
                                                                      },
                                                                      "num_date": {
                                                                        "confidence": [
                                                                          2020.4167767944748,
                                                                          2020.441256830601
                                                                        ],
                                                                        "value": 2020.4375259860062
                                                                      },
                                                                      "subclade_membership": {
                                                                        "value": "20B"
                                                                      }
                                                                    }
                                                                  }
                                                                ],
                                                                "name": "NODE_0003617",
                                                                "node_attrs": {
                                                                  "clade_membership": {
                                                                    "value": "20B"
                                                                  },
                                                                  "div": 13,
                                                                  "custom_location": {
                                                                    "confidence": {
                                                                      "Rio Grande do Sul": 0.9991502374817282
                                                                    },
                                                                    "entropy": 0.006865958497628258,
                                                                    "value": "Rio Grande do Sul"
                                                                  },
                                                                  "num_date": {
                                                                    "confidence": [
                                                                      2020.402334583951,
                                                                      2020.4379420061566
                                                                    ],
                                                                    "value": 2020.4259190250384
                                                                  },
                                                                  "subclade_membership": {
                                                                    "value": "20B"
                                                                  }
                                                                }
                                                              }
                                                            ],
                                                            "name": "NODE_0003616",
                                                            "node_attrs": {
                                                              "clade_membership": {
                                                                "value": "20B"
                                                              },
                                                              "div": 13,
                                                              "custom_location": {
                                                                "confidence": {
                                                                  "Rio Grande do Sul": 0.9991026868049848
                                                                },
                                                                "entropy": 0.007201070387909237,
                                                                "value": "Rio Grande do Sul"
                                                              },
                                                              "num_date": {
                                                                "confidence": [
                                                                  2020.3860724322935,
                                                                  2020.4347072833864
                                                                ],
                                                                "value": 2020.4143615342186
                                                              },
                                                              "subclade_membership": {
                                                                "value": "20B"
                                                              }
                                                            }
                                                          }
                                                        ],
                                                        "name": "NODE_0003615",
                                                        "node_attrs": {
                                                          "clade_membership": {
                                                            "value": "20B"
                                                          },
                                                          "div": 13,
                                                          "custom_location": {
                                                            "confidence": {
                                                              "Brazil": 0.0014510908073254644,
                                                              "Rio Grande do Sul": 0.9985476431184822
                                                            },
                                                            "entropy": 0.010952995340742662,
                                                            "value": "Rio Grande do Sul"
                                                          },
                                                          "num_date": {
                                                            "confidence": [
                                                              2020.366714021308,
                                                              2020.4291253889876
                                                            ],
                                                            "value": 2020.3987628961731
                                                          },
                                                          "subclade_membership": {
                                                            "value": "20B"
                                                          }
                                                        }
                                                      }
                                                    ],
                                                    "name": "NODE_0001613",
                                                    "node_attrs": {
                                                      "clade_membership": {
                                                        "value": "20B"
                                                      },
                                                      "div": 13,
                                                      "custom_location": {
                                                        "confidence": {
                                                          "Brazil": 0.007929435846994421,
                                                          "Rio Grande do Sul": 0.9920701713537644
                                                        },
                                                        "entropy": 0.04626028984694518,
                                                        "value": "Rio Grande do Sul"
                                                      },
                                                      "num_date": {
                                                        "confidence": [
                                                          2020.3451997856264,
                                                          2020.4193989071039
                                                        ],
                                                        "value": 2020.3799594893576
                                                      },
                                                      "subclade_membership": {
                                                        "value": "20B"
                                                      }
                                                    }
                                                  },
                                                  {
                                                    "branch_attrs": {
                                                      "mutations": {}
                                                    },
                                                    "children": [
                                                      {
                                                        "branch_attrs": {
                                                          "labels": {
                                                            "aa": "ORF1a: R24C, Y1418D; S: T76I"
                                                          },
                                                          "mutations": {
                                                            "ORF1a": [
                                                              "R24C",
                                                              "Y1418D"
                                                            ],
                                                            "S": [
                                                              "T76I"
                                                            ],
                                                            "nuc": [
                                                              "C335T",
                                                              "T2561C",
                                                              "T4517G",
                                                              "C21789T"
                                                            ]
                                                          }
                                                        },
                                                        "name": "Brazil/PE-COV0260/2020",
                                                        "node_attrs": {
                                                          "author": {
                                                            "author": "WILSON JOSE DA SILVA JUNIOR et al",
                                                            "value": "WILSON JOSE DA SILVA JUNIOR et al"
                                                          },
                                                          "clade_membership": {
                                                            "value": "20B"
                                                          },
                                                          "country": {
                                                            "value": "Brazil"
                                                          },
                                                          "div": 14,
                                                          "division": {
                                                            "value": "Pernambuco"
                                                          },
                                                          "division_exposure": {
                                                            "value": "Pernambuco"
                                                          },
                                                          "gisaid_epi_isl": {
                                                            "value": "EPI_ISL_502875"
                                                          },
                                                          "host": {
                                                            "value": "Human"
                                                          },
                                                          "custom_location": {
                                                            "confidence": {
                                                              "Brazil": 1.0
                                                            },
                                                            "entropy": -1.000088900581841e-12,
                                                            "value": "Brazil"
                                                          },
                                                          "location": {
                                                            "value": "Recife"
                                                          },
                                                          "num_date": {
                                                            "confidence": [
                                                              2020.4795081967213,
                                                              2020.4795081967213
                                                            ],
                                                            "value": 2020.4795081967213
                                                          },
                                                          "originating_lab": {
                                                            "value": "LACEN/PE"
                                                          },
                                                          "pangolin_lineage": {
                                                            "value": "B.1.1.28"
                                                          },
                                                          "recency": {
                                                            "value": "Older"
                                                          },
                                                          "region": {
                                                            "value": "South America"
                                                          },
                                                          "region_exposure": {
                                                            "value": "South America"
                                                          },

                                                          "subclade_membership": {
                                                            "value": "20B"
                                                          },
                                                          "submitting_lab": {
                                                            "value": "LABBE, Federal University of Pernambuco"
                                                          },
                                                          "url": "https://www.gisaid.org"
                                                        }
                                                      },
                                                      {
                                                        "branch_attrs": {
                                                          "mutations": {}
                                                        },
                                                        "children": [
                                                          {
                                                            "branch_attrs": {
                                                              "labels": {
                                                                "aa": "ORF1a: D1671Y; ORF1b: M2269V"
                                                              },
                                                              "mutations": {
                                                                "ORF1a": [
                                                                  "D1671Y"
                                                                ],
                                                                "ORF1b": [
                                                                  "M2269V"
                                                                ],
                                                                "nuc": [
                                                                  "G5276T",
                                                                  "A20094G",
                                                                  "A20272G",
                                                                  "T21418C"
                                                                ]
                                                              }
                                                            },
                                                            "name": "Brazil/PA-IEC173151/2020",
                                                            "node_attrs": {

                                                              "author": {
                                                                "author": "Santos et al",
                                                                "value": "Santos et al A"
                                                              },
                                                              "clade_membership": {
                                                                "value": "20B"
                                                              },
                                                              "country": {
                                                                "value": "Brazil"
                                                              },
                                                              "div": 14,
                                                              "division": {
                                                                "value": "Para"
                                                              },
                                                              "division_exposure": {
                                                                "value": "Para"
                                                              },
                                                              "gisaid_epi_isl": {
                                                                "value": "EPI_ISL_848566"
                                                              },
                                                              "host": {
                                                                "value": "Human"
                                                              },
                                                              "custom_location": {
                                                                "confidence": {
                                                                  "Brazil": 1.0
                                                                },
                                                                "entropy": -1.000088900581841e-12,
                                                                "value": "Brazil"
                                                              },
                                                              "num_date": {
                                                                "confidence": [
                                                                  2020.4849726775956,
                                                                  2020.4849726775956
                                                                ],
                                                                "value": 2020.4849726775956
                                                              },
                                                              "originating_lab": {
                                                                "value": "\ufeffEvandro Chagas Institute"
                                                              },
                                                              "pangolin_lineage": {
                                                                "value": "B.1.1.28"
                                                              },
                                                              "recency": {
                                                                "value": "Older"
                                                              },
                                                              "region": {
                                                                "value": "South America"
                                                              },
                                                              "region_exposure": {
                                                                "value": "South America"
                                                              },

                                                              "subclade_membership": {
                                                                "value": "20B"
                                                              },
                                                              "submitting_lab": {
                                                                "value": "\ufeffEvandro Chagas Institute"
                                                              },
                                                              "url": "https://www.gisaid.org"
                                                            }
                                                          },
                                                          {
                                                            "branch_attrs": {
                                                              "mutations": {}
                                                            },
                                                            "children": [
                                                              {
                                                                "branch_attrs": {
                                                                  "labels": {
                                                                    "aa": "ORF1a: C3059S"
                                                                  },
                                                                  "mutations": {
                                                                    "ORF1a": [
                                                                      "C3059S"
                                                                    ],
                                                                    "nuc": [
                                                                      "C8140T",
                                                                      "C8947T",
                                                                      "T9440A",
                                                                      "C9532T",
                                                                      "A17487G"
                                                                    ]
                                                                  }
                                                                },
                                                                "children": [
                                                                  {
                                                                    "branch_attrs": {
                                                                      "labels": {
                                                                        "aa": "ORF8: A55V"
                                                                      },
                                                                      "mutations": {
                                                                        "ORF8": [
                                                                          "A55V"
                                                                        ],
                                                                        "nuc": [
                                                                          "C15810T",
                                                                          "C27630T",
                                                                          "G28001T",
                                                                          "C28057T",
                                                                          "C29218T"
                                                                        ]
                                                                      }
                                                                    },
                                                                    "name": "Brazil/TO-1172/2020",
                                                                    "node_attrs": {

                                                                      "author": {
                                                                        "author": "Claudio Tavares Sacchi et al",
                                                                        "value": "Claudio Tavares Sacchi et al"
                                                                      },
                                                                      "clade_membership": {
                                                                        "value": "20B"
                                                                      },
                                                                      "country": {
                                                                        "value": "Brazil"
                                                                      },
                                                                      "div": 20,
                                                                      "division": {
                                                                        "value": "Tocantins"
                                                                      },
                                                                      "division_exposure": {
                                                                        "value": "Tocantins"
                                                                      },
                                                                      "gisaid_epi_isl": {
                                                                        "value": "EPI_ISL_943974"
                                                                      },
                                                                      "host": {
                                                                        "value": "Human"
                                                                      },
                                                                      "custom_location": {
                                                                        "confidence": {
                                                                          "Brazil": 1.0
                                                                        },
                                                                        "entropy": -1.000088900581841e-12,
                                                                        "value": "Brazil"
                                                                      },
                                                                      "location": {
                                                                        "value": "Palmas"
                                                                      },
                                                                      "num_date": {
                                                                        "confidence": [
                                                                          2020.733606557377,
                                                                          2020.733606557377
                                                                        ],
                                                                        "value": 2020.733606557377
                                                                      },
                                                                      "originating_lab": {
                                                                        "value": "LACEN do Estado de Tocantins"
                                                                      },
                                                                      "pangolin_lineage": {
                                                                        "value": "B.1.1.28"
                                                                      },
                                                                      "recency": {
                                                                        "value": "One month ago"
                                                                      },
                                                                      "region": {
                                                                        "value": "South America"
                                                                      },
                                                                      "region_exposure": {
                                                                        "value": "South America"
                                                                      },

                                                                      "subclade_membership": {
                                                                        "value": "20B"
                                                                      },
                                                                      "submitting_lab": {
                                                                        "value": "Instituto Adolfo Lutz, Interdiciplinary Procedures Center, Strategic Laboratory"
                                                                      },
                                                                      "url": "https://www.gisaid.org"
                                                                    }
                                                                  },
                                                                  {
                                                                    "branch_attrs": {
                                                                      "labels": {
                                                                        "aa": "ORF1a: S2488F, C3147F; ORF1b: K2160M, K2421N"
                                                                      },
                                                                      "mutations": {
                                                                        "ORF1a": [
                                                                          "S2488F",
                                                                          "C3147F"
                                                                        ],
                                                                        "ORF1b": [
                                                                          "K2160M",
                                                                          "K2421N"
                                                                        ],
                                                                        "nuc": [
                                                                          "C7728T",
                                                                          "G9705T",
                                                                          "A19946T",
                                                                          "G20730T"
                                                                        ]
                                                                      }
                                                                    },
                                                                    "name": "Brazil/TO-1180/2020",
                                                                    "node_attrs": {

                                                                      "author": {
                                                                        "author": "Claudio Tavares Sacchi et al",
                                                                        "value": "Claudio Tavares Sacchi et al"
                                                                      },
                                                                      "clade_membership": {
                                                                        "value": "20B"
                                                                      },
                                                                      "country": {
                                                                        "value": "Brazil"
                                                                      },
                                                                      "div": 19,
                                                                      "division": {
                                                                        "value": "Tocantins"
                                                                      },
                                                                      "division_exposure": {
                                                                        "value": "Tocantins"
                                                                      },
                                                                      "gisaid_epi_isl": {
                                                                        "value": "EPI_ISL_943981"
                                                                      },
                                                                      "host": {
                                                                        "value": "Human"
                                                                      },
                                                                      "custom_location": {
                                                                        "confidence": {
                                                                          "Brazil": 1.0
                                                                        },
                                                                        "entropy": -1.000088900581841e-12,
                                                                        "value": "Brazil"
                                                                      },
                                                                      "location": {
                                                                        "value": "Guarai"
                                                                      },
                                                                      "num_date": {
                                                                        "confidence": [
                                                                          2020.785519125683,
                                                                          2020.785519125683
                                                                        ],
                                                                        "value": 2020.785519125683
                                                                      },
                                                                      "originating_lab": {
                                                                        "value": "LACEN do Estado de Tocantins"
                                                                      },
                                                                      "pangolin_lineage": {
                                                                        "value": "B.1.1.28"
                                                                      },
                                                                      "recency": {
                                                                        "value": "One month ago"
                                                                      },
                                                                      "region": {
                                                                        "value": "South America"
                                                                      },
                                                                      "region_exposure": {
                                                                        "value": "South America"
                                                                      },

                                                                      "subclade_membership": {
                                                                        "value": "20B"
                                                                      },
                                                                      "submitting_lab": {
                                                                        "value": "Instituto Adolfo Lutz, Interdiciplinary Procedures Center, Strategic Laboratory"
                                                                      },
                                                                      "url": "https://www.gisaid.org"
                                                                    }
                                                                  }
                                                                ],
                                                                "name": "NODE_0001594",
                                                                "node_attrs": {
                                                                  "clade_membership": {
                                                                    "value": "20B"
                                                                  },
                                                                  "div": 15,
                                                                  "custom_location": {
                                                                    "confidence": {
                                                                      "Brazil": 0.9989195293770899
                                                                    },
                                                                    "entropy": 0.008884956272375804,
                                                                    "value": "Brazil"
                                                                  },
                                                                  "num_date": {
                                                                    "confidence": [
                                                                      2020.3801330915906,
                                                                      2020.6471406108994
                                                                    ],
                                                                    "value": 2020.5885270147157
                                                                  },
                                                                  "subclade_membership": {
                                                                    "value": "20B"
                                                                  }
                                                                }
                                                              },
                                                              {
                                                                "branch_attrs": {
                                                                  "mutations": {}
                                                                },
                                                                "children": [
                                                                  {
                                                                    "branch_attrs": {
                                                                      "labels": {
                                                                        "aa": "N: G238C; S: E96D"
                                                                      },
                                                                      "mutations": {
                                                                        "N": [
                                                                          "G238C"
                                                                        ],
                                                                        "S": [
                                                                          "E96D"
                                                                        ],
                                                                        "nuc": [
                                                                          "T580G",
                                                                          "C10456T",
                                                                          "G21850T",
                                                                          "G28985T",
                                                                          "C29546T"
                                                                        ]
                                                                      }
                                                                    },
                                                                    "children": [
                                                                      {
                                                                        "branch_attrs": {
                                                                          "labels": {
                                                                            "aa": "N: D22Y; ORF3a: W131C; ORF9b: Q18H; S: A27S"
                                                                          },
                                                                          "mutations": {
                                                                            "N": [
                                                                              "D22Y"
                                                                            ],
                                                                            "ORF3a": [
                                                                              "W131C"
                                                                            ],
                                                                            "ORF9b": [
                                                                              "Q18H"
                                                                            ],
                                                                            "S": [
                                                                              "A27S"
                                                                            ],
                                                                            "nuc": [
                                                                              "G21641T",
                                                                              "G25785T",
                                                                              "G28337T"
                                                                            ]
                                                                          }
                                                                        },
                                                                        "name": "Brazil/TO-1177/2020",
                                                                        "node_attrs": {

                                                                          "author": {
                                                                            "author": "Claudio Tavares Sacchi et al",
                                                                            "value": "Claudio Tavares Sacchi et al"
                                                                          },
                                                                          "clade_membership": {
                                                                            "value": "20B"
                                                                          },
                                                                          "country": {
                                                                            "value": "Brazil"
                                                                          },
                                                                          "div": 18,
                                                                          "division": {
                                                                            "value": "Tocantins"
                                                                          },
                                                                          "division_exposure": {
                                                                            "value": "Tocantins"
                                                                          },
                                                                          "gisaid_epi_isl": {
                                                                            "value": "EPI_ISL_943978"
                                                                          },
                                                                          "host": {
                                                                            "value": "Human"
                                                                          },
                                                                          "custom_location": {
                                                                            "confidence": {
                                                                              "Brazil": 0.9999999999999999
                                                                            },
                                                                            "entropy": -9.99866855976916e-13,
                                                                            "value": "Brazil"
                                                                          },
                                                                          "location": {
                                                                            "value": "Sandolandia"
                                                                          },
                                                                          "num_date": {
                                                                            "confidence": [
                                                                              2020.76912568306,
                                                                              2020.76912568306
                                                                            ],
                                                                            "value": 2020.76912568306
                                                                          },
                                                                          "originating_lab": {
                                                                            "value": "LACEN do Estado de Tocantins"
                                                                          },
                                                                          "pangolin_lineage": {
                                                                            "value": "B.1.1.28"
                                                                          },
                                                                          "recency": {
                                                                            "value": "One month ago"
                                                                          },
                                                                          "region": {
                                                                            "value": "South America"
                                                                          },
                                                                          "region_exposure": {
                                                                            "value": "South America"
                                                                          },

                                                                          "subclade_membership": {
                                                                            "value": "20B"
                                                                          },
                                                                          "submitting_lab": {
                                                                            "value": "Instituto Adolfo Lutz, Interdiciplinary Procedures Center, Strategic Laboratory"
                                                                          },
                                                                          "url": "https://www.gisaid.org"
                                                                        }
                                                                      },
                                                                      {
                                                                        "branch_attrs": {
                                                                          "labels": {
                                                                            "aa": "N: S37A; ORF1a: A2033V, G2207C; ORF1b: T1774I; ORF9b: D33E; S: G769V"
                                                                          },
                                                                          "mutations": {
                                                                            "N": [
                                                                              "S37A"
                                                                            ],
                                                                            "ORF1a": [
                                                                              "A2033V",
                                                                              "G2207C"
                                                                            ],
                                                                            "ORF1b": [
                                                                              "T1774I"
                                                                            ],
                                                                            "ORF9b": [
                                                                              "D33E"
                                                                            ],
                                                                            "S": [
                                                                              "G769V"
                                                                            ],
                                                                            "nuc": [
                                                                              "C6363T",
                                                                              "G6884T",
                                                                              "C18788T",
                                                                              "C22000T",
                                                                              "G23868T",
                                                                              "T28382G",
                                                                              "C29284T"
                                                                            ]
                                                                          }
                                                                        },
                                                                        "name": "Brazil/TO-1182/2020",
                                                                        "node_attrs": {

                                                                          "author": {
                                                                            "author": "Claudio Tavares Sacchi et al",
                                                                            "value": "Claudio Tavares Sacchi et al"
                                                                          },
                                                                          "clade_membership": {
                                                                            "value": "20B"
                                                                          },
                                                                          "country": {
                                                                            "value": "Brazil"
                                                                          },
                                                                          "div": 22,
                                                                          "division": {
                                                                            "value": "Tocantins"
                                                                          },
                                                                          "division_exposure": {
                                                                            "value": "Tocantins"
                                                                          },
                                                                          "gisaid_epi_isl": {
                                                                            "value": "EPI_ISL_943983"
                                                                          },
                                                                          "host": {
                                                                            "value": "Human"
                                                                          },
                                                                          "custom_location": {
                                                                            "confidence": {
                                                                              "Brazil": 0.9999999999999999
                                                                            },
                                                                            "entropy": -9.99866855976916e-13,
                                                                            "value": "Brazil"
                                                                          },
                                                                          "location": {
                                                                            "value": "Formoso do Araguaia"
                                                                          },
                                                                          "num_date": {
                                                                            "confidence": [
                                                                              2020.7882513661202,
                                                                              2020.7882513661202
                                                                            ],
                                                                            "value": 2020.7882513661202
                                                                          },
                                                                          "originating_lab": {
                                                                            "value": "LACEN do Estado de Tocantins"
                                                                          },
                                                                          "pangolin_lineage": {
                                                                            "value": "B.1.1.4"
                                                                          },
                                                                          "recency": {
                                                                            "value": "One month ago"
                                                                          },
                                                                          "region": {
                                                                            "value": "South America"
                                                                          },
                                                                          "region_exposure": {
                                                                            "value": "South America"
                                                                          },

                                                                          "subclade_membership": {
                                                                            "value": "20B"
                                                                          },
                                                                          "submitting_lab": {
                                                                            "value": "Instituto Adolfo Lutz, Interdiciplinary Procedures Center, Strategic Laboratory"
                                                                          },
                                                                          "url": "https://www.gisaid.org"
                                                                        }
                                                                      }
                                                                    ],
                                                                    "name": "NODE_0001578",
                                                                    "node_attrs": {
                                                                      "clade_membership": {
                                                                        "value": "20B"
                                                                      },
                                                                      "div": 15,
                                                                      "custom_location": {
                                                                        "confidence": {
                                                                          "Brazil": 0.9981725897013797,
                                                                          "Rio Grande do Sul": 0.00170505125646029
                                                                        },
                                                                        "entropy": 0.013843555018220119,
                                                                        "value": "Brazil"
                                                                      },
                                                                      "num_date": {
                                                                        "confidence": [
                                                                          2020.3781676521223,
                                                                          2020.658701939102
                                                                        ],
                                                                        "value": 2020.5902492742734
                                                                      },
                                                                      "subclade_membership": {
                                                                        "value": "20B"
                                                                      }
                                                                    }
                                                                  },
                                                                  {
                                                                    "branch_attrs": {
                                                                      "mutations": {}
                                                                    },
                                                                    "children": [
                                                                      {
                                                                        "branch_attrs": {
                                                                          "labels": {
                                                                            "aa": "ORF1a: P193H, I2138V, F3760L"
                                                                          },
                                                                          "mutations": {
                                                                            "ORF1a": [
                                                                              "P193H",
                                                                              "I2138V",
                                                                              "F3760L"
                                                                            ],
                                                                            "nuc": [
                                                                              "C843A",
                                                                              "A1180G",
                                                                              "A6677G",
                                                                              "C9746T",
                                                                              "C10207T",
                                                                              "T11543C",
                                                                              "C11644T"
                                                                            ]
                                                                          }
                                                                        },
                                                                        "children": [
                                                                          {
                                                                            "branch_attrs": {
                                                                              "mutations": {}
                                                                            },
                                                                            "name": "Brazil/16305CVL/2020",
                                                                            "node_attrs": {

                                                                              "author": {
                                                                                "author": "Sant'Anna et al.",
                                                                                "value": "Sant'Anna et al."
                                                                              },
                                                                              "clade_membership": {
                                                                                "value": "20B"
                                                                              },
                                                                              "country": {
                                                                                "value": "Brazil"
                                                                              },
                                                                              "div": 17,
                                                                              "division": {
                                                                                "value": "Rio Grande do Sul"
                                                                              },
                                                                              "division_exposure": {
                                                                                "value": "Rio Grande do Sul"
                                                                              },
                                                                              "host": {
                                                                                "value": "human"
                                                                              },
                                                                              "custom_location": {
                                                                                "confidence": {
                                                                                  "Rio Grande do Sul": 1.0
                                                                                },
                                                                                "entropy": -1.000088900581841e-12,
                                                                                "value": "Rio Grande do Sul"
                                                                              },
                                                                              "location": {
                                                                                "value": "Parob\u00e9"
                                                                              },
                                                                              "num_date": {
                                                                                "confidence": [
                                                                                  2020.6516393442623,
                                                                                  2020.6516393442623
                                                                                ],
                                                                                "value": 2020.6516393442623
                                                                              },
                                                                              "originating_lab": {
                                                                                "value": "Unidade de Atendimento DST AIDS TB e Han"
                                                                              },
                                                                              "pangolin_lineage": {
                                                                                "value": "B.1.1.28"
                                                                              },
                                                                              "recency": {
                                                                                "value": "1-2 days ago"
                                                                              },
                                                                              "regiao": {
                                                                                "value": "taquara"
                                                                              },
                                                                              "region": {
                                                                                "value": "South America"
                                                                              },
                                                                              "region_exposure": {
                                                                                "value": "South America"
                                                                              },

                                                                              "subclade_membership": {
                                                                                "value": "20B"
                                                                              },
                                                                              "submitting_lab": {
                                                                                "value": "epiclin"
                                                                              }
                                                                            }
                                                                          },
                                                                          {
                                                                            "branch_attrs": {
                                                                              "labels": {
                                                                                "aa": "ORF1a: A3497V"
                                                                              },
                                                                              "mutations": {
                                                                                "ORF1a": [
                                                                                  "A3497V"
                                                                                ],
                                                                                "nuc": [
                                                                                  "C10755T",
                                                                                  "A10990G",
                                                                                  "C13105T"
                                                                                ]
                                                                              }
                                                                            },
                                                                            "name": "Brazil/21113CVL/2020",
                                                                            "node_attrs": {

                                                                              "author": {
                                                                                "author": "Sant'Anna et al.",
                                                                                "value": "Sant'Anna et al."
                                                                              },
                                                                              "clade_membership": {
                                                                                "value": "20B"
                                                                              },
                                                                              "country": {
                                                                                "value": "Brazil"
                                                                              },
                                                                              "div": 20,
                                                                              "division": {
                                                                                "value": "Rio Grande do Sul"
                                                                              },
                                                                              "division_exposure": {
                                                                                "value": "Rio Grande do Sul"
                                                                              },
                                                                              "host": {
                                                                                "value": "human"
                                                                              },
                                                                              "custom_location": {
                                                                                "confidence": {
                                                                                  "Rio Grande do Sul": 1.0
                                                                                },
                                                                                "entropy": -1.000088900581841e-12,
                                                                                "value": "Rio Grande do Sul"
                                                                              },
                                                                              "location": {
                                                                                "value": "Parob\u00e9"
                                                                              },
                                                                              "num_date": {
                                                                                "confidence": [
                                                                                  2020.7472677595629,
                                                                                  2020.7472677595629
                                                                                ],
                                                                                "value": 2020.7472677595629
                                                                              },
                                                                              "originating_lab": {
                                                                                "value": "HOSPITAL SAO FRANCISCO DE ASSIS"
                                                                              },
                                                                              "pangolin_lineage": {
                                                                                "value": "B.1.1.28"
                                                                              },
                                                                              "recency": {
                                                                                "value": "1-2 days ago"
                                                                              },
                                                                              "regiao": {
                                                                                "value": "taquara"
                                                                              },
                                                                              "region": {
                                                                                "value": "South America"
                                                                              },
                                                                              "region_exposure": {
                                                                                "value": "South America"
                                                                              },

                                                                              "subclade_membership": {
                                                                                "value": "20B"
                                                                              },
                                                                              "submitting_lab": {
                                                                                "value": "epiclin"
                                                                              }
                                                                            }
                                                                          }
                                                                        ],
                                                                        "name": "NODE_0001599",
                                                                        "node_attrs": {
                                                                          "clade_membership": {
                                                                            "value": "20B"
                                                                          },
                                                                          "div": 17,
                                                                          "custom_location": {
                                                                            "confidence": {
                                                                              "Brazil": 0.07193885594493035,
                                                                              "Rio Grande do Sul": 0.9280202912066396
                                                                            },
                                                                            "entropy": 0.2591010667771,
                                                                            "value": "Rio Grande do Sul"
                                                                          },
                                                                          "num_date": {
                                                                            "confidence": [
                                                                              2020.5880351929666,
                                                                              2020.6516393442623
                                                                            ],
                                                                            "value": 2020.6516393442623
                                                                          },
                                                                          "subclade_membership": {
                                                                            "value": "20B"
                                                                          }
                                                                        }
                                                                      },
                                                                      {
                                                                        "branch_attrs": {
                                                                          "mutations": {}
                                                                        },
                                                                        "children": [
                                                                          {
                                                                            "branch_attrs": {
                                                                              "labels": {
                                                                                "aa": "N: Q7K; ORF9b: G38V"
                                                                              },
                                                                              "mutations": {
                                                                                "N": [
                                                                                  "Q7K"
                                                                                ],
                                                                                "ORF9b": [
                                                                                  "G38V"
                                                                                ],
                                                                                "nuc": [
                                                                                  "C4543T",
                                                                                  "C28292A",
                                                                                  "G28396T"
                                                                                ]
                                                                              }
                                                                            },
                                                                            "name": "Brazil/GO-1190R1/2020",
                                                                            "node_attrs": {

                                                                              "author": {
                                                                                "author": "Claudio Tavares Sacchi et al",
                                                                                "value": "Claudio Tavares Sacchi et al"
                                                                              },
                                                                              "clade_membership": {
                                                                                "value": "20B"
                                                                              },
                                                                              "country": {
                                                                                "value": "Brazil"
                                                                              },
                                                                              "div": 13,
                                                                              "division": {
                                                                                "value": "Goi\u00e1s"
                                                                              },
                                                                              "division_exposure": {
                                                                                "value": "Goi\u00e1s"
                                                                              },
                                                                              "gisaid_epi_isl": {
                                                                                "value": "EPI_ISL_943988"
                                                                              },
                                                                              "host": {
                                                                                "value": "Human"
                                                                              },
                                                                              "custom_location": {
                                                                                "confidence": {
                                                                                  "Brazil": 0.9999999999999999
                                                                                },
                                                                                "entropy": -9.99866855976916e-13,
                                                                                "value": "Brazil"
                                                                              },
                                                                              "location": {
                                                                                "value": "Ceres BR"
                                                                              },
                                                                              "num_date": {
                                                                                "confidence": [
                                                                                  2020.4795081967213,
                                                                                  2020.4795081967213
                                                                                ],
                                                                                "value": 2020.4795081967213
                                                                              },
                                                                              "originating_lab": {
                                                                                "value": "LACEN do Estado de Goias"
                                                                              },
                                                                              "pangolin_lineage": {
                                                                                "value": "B.1.1.28"
                                                                              },
                                                                              "recency": {
                                                                                "value": "One month ago"
                                                                              },
                                                                              "region": {
                                                                                "value": "South America"
                                                                              },
                                                                              "region_exposure": {
                                                                                "value": "South America"
                                                                              },

                                                                              "subclade_membership": {
                                                                                "value": "20B"
                                                                              },
                                                                              "submitting_lab": {
                                                                                "value": "Instituto Adolfo Lutz, Interdiciplinary Procedures Center, Strategic Laboratory"
                                                                              },
                                                                              "url": "https://www.gisaid.org"
                                                                            }
                                                                          },
                                                                          {
                                                                            "branch_attrs": {
                                                                              "mutations": {}
                                                                            },
                                                                            "children": [
                                                                              {
                                                                                "branch_attrs": {
                                                                                  "labels": {
                                                                                    "aa": "ORF1a: G1294D; ORF1b: P1851S, K2063N"
                                                                                  },
                                                                                  "mutations": {
                                                                                    "ORF1a": [
                                                                                      "G1294D"
                                                                                    ],
                                                                                    "ORF1b": [
                                                                                      "P1851S",
                                                                                      "K2063N"
                                                                                    ],
                                                                                    "nuc": [
                                                                                      "G4146A",
                                                                                      "A11782G",
                                                                                      "C19018T",
                                                                                      "G19656T"
                                                                                    ]
                                                                                  }
                                                                                },
                                                                                "children": [
                                                                                  {
                                                                                    "branch_attrs": {
                                                                                      "labels": {
                                                                                        "aa": "ORF1a: E910D, V3130I; ORF1b: A414S, T2537I; ORF6: L4I; S: V3G"
                                                                                      },
                                                                                      "mutations": {
                                                                                        "ORF1a": [
                                                                                          "E910D",
                                                                                          "V3130I"
                                                                                        ],
                                                                                        "ORF1b": [
                                                                                          "A414S",
                                                                                          "T2537I"
                                                                                        ],
                                                                                        "ORF6": [
                                                                                          "L4I"
                                                                                        ],
                                                                                        "S": [
                                                                                          "V3G"
                                                                                        ],
                                                                                        "nuc": [
                                                                                          "G2995T",
                                                                                          "T3577C",
                                                                                          "G9653A",
                                                                                          "G14707T",
                                                                                          "C18486T",
                                                                                          "T19230C",
                                                                                          "C21077T",
                                                                                          "T21570G",
                                                                                          "C27211A",
                                                                                          "A29767G"
                                                                                        ]
                                                                                      }
                                                                                    },
                                                                                    "name": "Brazil/MS-1255/2020",
                                                                                    "node_attrs": {

                                                                                      "author": {
                                                                                        "author": "Claudio Tavares Sacchi et al",
                                                                                        "value": "Claudio Tavares Sacchi et al"
                                                                                      },
                                                                                      "clade_membership": {
                                                                                        "value": "20B"
                                                                                      },
                                                                                      "country": {
                                                                                        "value": "Brazil"
                                                                                      },
                                                                                      "div": 24,
                                                                                      "division": {
                                                                                        "value": "Mato Grosso do Sul"
                                                                                      },
                                                                                      "division_exposure": {
                                                                                        "value": "Mato Grosso do Sul"
                                                                                      },
                                                                                      "gisaid_epi_isl": {
                                                                                        "value": "EPI_ISL_1040827"
                                                                                      },
                                                                                      "host": {
                                                                                        "value": "Human"
                                                                                      },
                                                                                      "custom_location": {
                                                                                        "confidence": {
                                                                                          "Brazil": 1.0
                                                                                        },
                                                                                        "entropy": -1.000088900581841e-12,
                                                                                        "value": "Brazil"
                                                                                      },
                                                                                      "location": {
                                                                                        "value": "Agua Clara"
                                                                                      },
                                                                                      "num_date": {
                                                                                        "confidence": [
                                                                                          2020.7609289617487,
                                                                                          2020.7609289617487
                                                                                        ],
                                                                                        "value": 2020.7609289617487
                                                                                      },
                                                                                      "originating_lab": {
                                                                                        "value": "LACEN do Mato Grosso do Sul"
                                                                                      },
                                                                                      "pangolin_lineage": {
                                                                                        "value": "B.1.1.28"
                                                                                      },
                                                                                      "recency": {
                                                                                        "value": "One week ago"
                                                                                      },
                                                                                      "region": {
                                                                                        "value": "South America"
                                                                                      },
                                                                                      "region_exposure": {
                                                                                        "value": "South America"
                                                                                      },

                                                                                      "subclade_membership": {
                                                                                        "value": "20B"
                                                                                      },
                                                                                      "submitting_lab": {
                                                                                        "value": "Instituto Adolfo Lutz, Interdiciplinary Procedures Center, Strategic Laboratory"
                                                                                      },
                                                                                      "url": "https://www.gisaid.org"
                                                                                    }
                                                                                  },
                                                                                  {
                                                                                    "branch_attrs": {
                                                                                      "mutations": {}
                                                                                    },
                                                                                    "children": [
                                                                                      {
                                                                                        "branch_attrs": {
                                                                                          "labels": {
                                                                                            "aa": "ORF1a: P1640S"
                                                                                          },
                                                                                          "mutations": {
                                                                                            "ORF1a": [
                                                                                              "P1640S"
                                                                                            ],
                                                                                            "nuc": [
                                                                                              "C5183T"
                                                                                            ]
                                                                                          }
                                                                                        },
                                                                                        "name": "Brazil/MS-1271/2020",
                                                                                        "node_attrs": {

                                                                                          "author": {
                                                                                            "author": "Claudio Tavares Sacchi et al",
                                                                                            "value": "Claudio Tavares Sacchi et al"
                                                                                          },
                                                                                          "clade_membership": {
                                                                                            "value": "20B"
                                                                                          },
                                                                                          "country": {
                                                                                            "value": "Brazil"
                                                                                          },
                                                                                          "div": 15,
                                                                                          "division": {
                                                                                            "value": "Mato Grosso do Sul"
                                                                                          },
                                                                                          "division_exposure": {
                                                                                            "value": "Mato Grosso do Sul"
                                                                                          },
                                                                                          "gisaid_epi_isl": {
                                                                                            "value": "EPI_ISL_1040847"
                                                                                          },
                                                                                          "host": {
                                                                                            "value": "Human"
                                                                                          },
                                                                                          "custom_location": {
                                                                                            "confidence": {
                                                                                              "Brazil": 1.0
                                                                                            },
                                                                                            "entropy": -1.000088900581841e-12,
                                                                                            "value": "Brazil"
                                                                                          },
                                                                                          "location": {
                                                                                            "value": "Campo Grande"
                                                                                          },
                                                                                          "num_date": {
                                                                                            "confidence": [
                                                                                              2020.5806010928961,
                                                                                              2020.5806010928961
                                                                                            ],
                                                                                            "value": 2020.5806010928961
                                                                                          },
                                                                                          "originating_lab": {
                                                                                            "value": "LACEN do Mato Grosso do Sul"
                                                                                          },
                                                                                          "pangolin_lineage": {
                                                                                            "value": "B.1.1.28"
                                                                                          },
                                                                                          "recency": {
                                                                                            "value": "One week ago"
                                                                                          },
                                                                                          "region": {
                                                                                            "value": "South America"
                                                                                          },
                                                                                          "region_exposure": {
                                                                                            "value": "South America"
                                                                                          },

                                                                                          "subclade_membership": {
                                                                                            "value": "20B"
                                                                                          },
                                                                                          "submitting_lab": {
                                                                                            "value": "Instituto Adolfo Lutz, Interdiciplinary Procedures Center, Strategic Laboratory"
                                                                                          },
                                                                                          "url": "https://www.gisaid.org"
                                                                                        }
                                                                                      },
                                                                                      {
                                                                                        "branch_attrs": {
                                                                                          "mutations": {}
                                                                                        },
                                                                                        "children": [
                                                                                          {
                                                                                            "branch_attrs": {
                                                                                              "labels": {
                                                                                                "aa": "S: P251H"
                                                                                              },
                                                                                              "mutations": {
                                                                                                "S": [
                                                                                                  "P251H"
                                                                                                ],
                                                                                                "nuc": [
                                                                                                  "C11941T",
                                                                                                  "C22314A"
                                                                                                ]
                                                                                              }
                                                                                            },
                                                                                            "name": "Brazil/MS-1273/2020",
                                                                                            "node_attrs": {

                                                                                              "author": {
                                                                                                "author": "Claudio Tavares Sacchi et al",
                                                                                                "value": "Claudio Tavares Sacchi et al"
                                                                                              },
                                                                                              "clade_membership": {
                                                                                                "value": "20B"
                                                                                              },
                                                                                              "country": {
                                                                                                "value": "Brazil"
                                                                                              },
                                                                                              "div": 16,
                                                                                              "division": {
                                                                                                "value": "Mato Grosso do Sul"
                                                                                              },
                                                                                              "division_exposure": {
                                                                                                "value": "Mato Grosso do Sul"
                                                                                              },
                                                                                              "gisaid_epi_isl": {
                                                                                                "value": "EPI_ISL_1040846"
                                                                                              },
                                                                                              "host": {
                                                                                                "value": "Human"
                                                                                              },
                                                                                              "custom_location": {
                                                                                                "confidence": {
                                                                                                  "Brazil": 1.0
                                                                                                },
                                                                                                "entropy": -1.000088900581841e-12,
                                                                                                "value": "Brazil"
                                                                                              },
                                                                                              "location": {
                                                                                                "value": "Dourados"
                                                                                              },
                                                                                              "num_date": {
                                                                                                "confidence": [
                                                                                                  2020.627049180328,
                                                                                                  2020.627049180328
                                                                                                ],
                                                                                                "value": 2020.627049180328
                                                                                              },
                                                                                              "originating_lab": {
                                                                                                "value": "LACEN do Mato Grosso do Sul"
                                                                                              },
                                                                                              "pangolin_lineage": {
                                                                                                "value": "B.1.1.28"
                                                                                              },
                                                                                              "recency": {
                                                                                                "value": "One week ago"
                                                                                              },
                                                                                              "region": {
                                                                                                "value": "South America"
                                                                                              },
                                                                                              "region_exposure": {
                                                                                                "value": "South America"
                                                                                              },

                                                                                              "subclade_membership": {
                                                                                                "value": "20B"
                                                                                              },
                                                                                              "submitting_lab": {
                                                                                                "value": "Instituto Adolfo Lutz, Interdiciplinary Procedures Center, Strategic Laboratory"
                                                                                              },
                                                                                              "url": "https://www.gisaid.org"
                                                                                            }
                                                                                          },
                                                                                          {
                                                                                            "branch_attrs": {
                                                                                              "mutations": {}
                                                                                            },
                                                                                            "name": "Brazil/MS-1279/2020",
                                                                                            "node_attrs": {

                                                                                              "author": {
                                                                                                "author": "Claudio Tavares Sacchi et al",
                                                                                                "value": "Claudio Tavares Sacchi et al"
                                                                                              },
                                                                                              "clade_membership": {
                                                                                                "value": "20B"
                                                                                              },
                                                                                              "country": {
                                                                                                "value": "Brazil"
                                                                                              },
                                                                                              "div": 14,
                                                                                              "division": {
                                                                                                "value": "Mato Grosso do Sul"
                                                                                              },
                                                                                              "division_exposure": {
                                                                                                "value": "Mato Grosso do Sul"
                                                                                              },
                                                                                              "gisaid_epi_isl": {
                                                                                                "value": "EPI_ISL_1040849"
                                                                                              },
                                                                                              "host": {
                                                                                                "value": "Human"
                                                                                              },
                                                                                              "custom_location": {
                                                                                                "confidence": {
                                                                                                  "Brazil": 1.0
                                                                                                },
                                                                                                "entropy": -1.000088900581841e-12,
                                                                                                "value": "Brazil"
                                                                                              },
                                                                                              "location": {
                                                                                                "value": "Jardim"
                                                                                              },
                                                                                              "num_date": {
                                                                                                "confidence": [
                                                                                                  2020.558743169399,
                                                                                                  2020.558743169399
                                                                                                ],
                                                                                                "value": 2020.558743169399
                                                                                              },
                                                                                              "originating_lab": {
                                                                                                "value": "LACEN do Mato Grosso do Sul"
                                                                                              },
                                                                                              "pangolin_lineage": {
                                                                                                "value": "B.1.1.28"
                                                                                              },
                                                                                              "recency": {
                                                                                                "value": "One week ago"
                                                                                              },
                                                                                              "region": {
                                                                                                "value": "South America"
                                                                                              },
                                                                                              "region_exposure": {
                                                                                                "value": "South America"
                                                                                              },

                                                                                              "subclade_membership": {
                                                                                                "value": "20B"
                                                                                              },
                                                                                              "submitting_lab": {
                                                                                                "value": "Instituto Adolfo Lutz, Interdiciplinary Procedures Center, Strategic Laboratory"
                                                                                              },
                                                                                              "url": "https://www.gisaid.org"
                                                                                            }
                                                                                          }
                                                                                        ],
                                                                                        "name": "NODE_0003643",
                                                                                        "node_attrs": {
                                                                                          "clade_membership": {
                                                                                            "value": "20B"
                                                                                          },
                                                                                          "div": 14,
                                                                                          "custom_location": {
                                                                                            "confidence": {
                                                                                              "Brazil": 0.9990280382484382
                                                                                            },
                                                                                            "entropy": 0.008123936202356297,
                                                                                            "value": "Brazil"
                                                                                          },
                                                                                          "num_date": {
                                                                                            "confidence": [
                                                                                              2020.520563095604,
                                                                                              2020.558743169399
                                                                                            ],
                                                                                            "value": 2020.558743169399
                                                                                          },
                                                                                          "subclade_membership": {
                                                                                            "value": "20B"
                                                                                          }
                                                                                        }
                                                                                      }
                                                                                    ],
                                                                                    "name": "NODE_0003642",
                                                                                    "node_attrs": {
                                                                                      "clade_membership": {
                                                                                        "value": "20B"
                                                                                      },
                                                                                      "div": 14,
                                                                                      "custom_location": {
                                                                                        "confidence": {
                                                                                          "Brazil": 0.9989296789273047
                                                                                        },
                                                                                        "entropy": 0.00883273513875492,
                                                                                        "value": "Brazil"
                                                                                      },
                                                                                      "num_date": {
                                                                                        "confidence": [
                                                                                          2020.4450332714691,
                                                                                          2020.5562498331333
                                                                                        ],
                                                                                        "value": 2020.536303143009
                                                                                      },
                                                                                      "subclade_membership": {
                                                                                        "value": "20B"
                                                                                      }
                                                                                    }
                                                                                  }
                                                                                ],
                                                                                "name": "NODE_0001610",
                                                                                "node_attrs": {
                                                                                  "clade_membership": {
                                                                                    "value": "20B"
                                                                                  },
                                                                                  "div": 14,
                                                                                  "custom_location": {
                                                                                    "confidence": {
                                                                                      "Brazil": 0.9987322868381774,
                                                                                      "Rio Grande do Sul": 0.0010590396871548572
                                                                                    },
                                                                                    "entropy": 0.01035509517655548,
                                                                                    "value": "Brazil"
                                                                                  },
                                                                                  "num_date": {
                                                                                    "confidence": [
                                                                                      2020.4111163196717,
                                                                                      2020.54975181993
                                                                                    ],
                                                                                    "value": 2020.5004400045532
                                                                                  },
                                                                                  "subclade_membership": {
                                                                                    "value": "20B"
                                                                                  }
                                                                                }
                                                                              },
                                                                              {
                                                                                "branch_attrs": {
                                                                                  "mutations": {}
                                                                                },
                                                                                "children": [
                                                                                  {
                                                                                    "branch_attrs": {
                                                                                      "labels": {
                                                                                        "aa": "ORF1a: G112S, P2929S, A4357V; ORF1b: S2154A"
                                                                                      },
                                                                                      "mutations": {
                                                                                        "ORF1a": [
                                                                                          "G112S",
                                                                                          "P2929S",
                                                                                          "A4357V"
                                                                                        ],
                                                                                        "ORF1b": [
                                                                                          "S2154A"
                                                                                        ],
                                                                                        "nuc": [
                                                                                          "G599A",
                                                                                          "C9050T",
                                                                                          "C9733T",
                                                                                          "C13335T",
                                                                                          "T19927G",
                                                                                          "C27911T"
                                                                                        ]
                                                                                      }
                                                                                    },
                                                                                    "name": "Chile/RM-158209/2020",
                                                                                    "node_attrs": {

                                                                                      "author": {
                                                                                        "author": "Javier Tognarelli et al",
                                                                                        "value": "Javier Tognarelli et al"
                                                                                      },
                                                                                      "clade_membership": {
                                                                                        "value": "20B"
                                                                                      },
                                                                                      "country": {
                                                                                        "value": "Chile"
                                                                                      },
                                                                                      "div": 16,
                                                                                      "division": {
                                                                                        "value": "Region Metropolitana de Santiago"
                                                                                      },
                                                                                      "division_exposure": {
                                                                                        "value": "Region Metropolitana de Santiago"
                                                                                      },
                                                                                      "gisaid_epi_isl": {
                                                                                        "value": "EPI_ISL_746686"
                                                                                      },
                                                                                      "host": {
                                                                                        "value": "Human"
                                                                                      },
                                                                                      "custom_location": {
                                                                                        "confidence": {
                                                                                          "South America": 1.0
                                                                                        },
                                                                                        "entropy": -1.000088900581841e-12,
                                                                                        "value": "South America"
                                                                                      },
                                                                                      "location": {
                                                                                        "value": "Santiago"
                                                                                      },
                                                                                      "num_date": {
                                                                                        "confidence": [
                                                                                          2020.6407103825136,
                                                                                          2020.6407103825136
                                                                                        ],
                                                                                        "value": 2020.6407103825136
                                                                                      },
                                                                                      "originating_lab": {
                                                                                        "value": "Genetica Molecular and Subdepartamento de Virologia ISP Chile"
                                                                                      },
                                                                                      "pangolin_lineage": {
                                                                                        "value": "B.1.1.28"
                                                                                      },
                                                                                      "recency": {
                                                                                        "value": "Older"
                                                                                      },
                                                                                      "region": {
                                                                                        "value": "South America"
                                                                                      },
                                                                                      "region_exposure": {
                                                                                        "value": "South America"
                                                                                      },

                                                                                      "subclade_membership": {
                                                                                        "value": "20B"
                                                                                      },
                                                                                      "submitting_lab": {
                                                                                        "value": "Instituto de Salud Publica de Chile"
                                                                                      },
                                                                                      "url": "https://www.gisaid.org"
                                                                                    }
                                                                                  },
                                                                                  {
                                                                                    "branch_attrs": {
                                                                                      "mutations": {}
                                                                                    },
                                                                                    "children": [
                                                                                      {
                                                                                        "branch_attrs": {
                                                                                          "labels": {
                                                                                            "aa": "ORF1a: K1202N, T1246I, S2488F; ORF1b: T132I; ORF8: V99L"
                                                                                          },
                                                                                          "mutations": {
                                                                                            "ORF1a": [
                                                                                              "K1202N",
                                                                                              "T1246I",
                                                                                              "S2488F"
                                                                                            ],
                                                                                            "ORF1b": [
                                                                                              "T132I"
                                                                                            ],
                                                                                            "ORF8": [
                                                                                              "V99L"
                                                                                            ],
                                                                                            "nuc": [
                                                                                              "C1909T",
                                                                                              "G3871T",
                                                                                              "C4002T",
                                                                                              "T7192C",
                                                                                              "C7728T",
                                                                                              "T12703C",
                                                                                              "C13862T",
                                                                                              "A24949G",
                                                                                              "C27998T",
                                                                                              "G28188T"
                                                                                            ]
                                                                                          }
                                                                                        },
                                                                                        "name": "Brazil/PA-IEC-176888/2020",
                                                                                        "node_attrs": {

                                                                                          "author": {
                                                                                            "author": "Santos et al",
                                                                                            "value": "Santos et al A"
                                                                                          },
                                                                                          "clade_membership": {
                                                                                            "value": "20B"
                                                                                          },
                                                                                          "country": {
                                                                                            "value": "Brazil"
                                                                                          },
                                                                                          "div": 20,
                                                                                          "division": {
                                                                                            "value": "Para"
                                                                                          },
                                                                                          "division_exposure": {
                                                                                            "value": "Para"
                                                                                          },
                                                                                          "gisaid_epi_isl": {
                                                                                            "value": "EPI_ISL_918515"
                                                                                          },
                                                                                          "host": {
                                                                                            "value": "Human"
                                                                                          },
                                                                                          "custom_location": {
                                                                                            "confidence": {
                                                                                              "Brazil": 1.0
                                                                                            },
                                                                                            "entropy": -1.000088900581841e-12,
                                                                                            "value": "Brazil"
                                                                                          },
                                                                                          "num_date": {
                                                                                            "confidence": [
                                                                                              2020.8811475409836,
                                                                                              2020.8811475409836
                                                                                            ],
                                                                                            "value": 2020.8811475409836
                                                                                          },
                                                                                          "originating_lab": {
                                                                                            "value": "LACEN - Laborat\u00f3rio Central de Sa\u00fade P\u00fablica do Para"
                                                                                          },
                                                                                          "pangolin_lineage": {
                                                                                            "value": "B.1.1.28"
                                                                                          },
                                                                                          "recency": {
                                                                                            "value": "One month ago"
                                                                                          },
                                                                                          "region": {
                                                                                            "value": "South America"
                                                                                          },
                                                                                          "region_exposure": {
                                                                                            "value": "South America"
                                                                                          },

                                                                                          "subclade_membership": {
                                                                                            "value": "20B"
                                                                                          },
                                                                                          "submitting_lab": {
                                                                                            "value": "\ufeffEvandro Chagas Institute"
                                                                                          },
                                                                                          "url": "https://www.gisaid.org"
                                                                                        }
                                                                                      },
                                                                                      {
                                                                                        "branch_attrs": {
                                                                                          "mutations": {}
                                                                                        },
                                                                                        "children": [
                                                                                          {
                                                                                            "branch_attrs": {
                                                                                              "labels": {
                                                                                                "aa": "ORF1a: R3993L; ORF1b: M2417I, K2557R"
                                                                                              },
                                                                                              "mutations": {
                                                                                                "ORF1a": [
                                                                                                  "R3993L"
                                                                                                ],
                                                                                                "ORF1b": [
                                                                                                  "M2417I",
                                                                                                  "K2557R"
                                                                                                ],
                                                                                                "nuc": [
                                                                                                  "C1780T",
                                                                                                  "C5314T",
                                                                                                  "C10252T",
                                                                                                  "G12243T",
                                                                                                  "G20718T",
                                                                                                  "A21137G",
                                                                                                  "A29110T"
                                                                                                ]
                                                                                              }
                                                                                            },
                                                                                            "children": [
                                                                                              {
                                                                                                "branch_attrs": {
                                                                                                  "mutations": {}
                                                                                                },
                                                                                                "name": "Brazil/AM-20842532JA/2020",
                                                                                                "node_attrs": {

                                                                                                  "author": {
                                                                                                    "author": "Valdinete Nascimento et al",
                                                                                                    "value": "Valdinete Nascimento et al B"
                                                                                                  },
                                                                                                  "clade_membership": {
                                                                                                    "value": "20B"
                                                                                                  },
                                                                                                  "country": {
                                                                                                    "value": "Brazil"
                                                                                                  },
                                                                                                  "div": 17,
                                                                                                  "division": {
                                                                                                    "value": "Amazonas BR"
                                                                                                  },
                                                                                                  "division_exposure": {
                                                                                                    "value": "Amazonas BR"
                                                                                                  },
                                                                                                  "gisaid_epi_isl": {
                                                                                                    "value": "EPI_ISL_1068129"
                                                                                                  },
                                                                                                  "host": {
                                                                                                    "value": "Human"
                                                                                                  },
                                                                                                  "custom_location": {
                                                                                                    "confidence": {
                                                                                                      "Brazil": 1.0
                                                                                                    },
                                                                                                    "entropy": -1.000088900581841e-12,
                                                                                                    "value": "Brazil"
                                                                                                  },
                                                                                                  "location": {
                                                                                                    "value": "Manaus"
                                                                                                  },
                                                                                                  "num_date": {
                                                                                                    "confidence": [
                                                                                                      2020.8620218579235,
                                                                                                      2020.8620218579235
                                                                                                    ],
                                                                                                    "value": 2020.8620218579235
                                                                                                  },
                                                                                                  "originating_lab": {
                                                                                                    "value": "Laboratorio de Ecologia de Doencas Transmissiveis na Amazonia, Instituto Leonidas e Maria Deane - Fiocruz Amazonia"
                                                                                                  },
                                                                                                  "pangolin_lineage": {
                                                                                                    "value": "B.1.1.28"
                                                                                                  },
                                                                                                  "recency": {
                                                                                                    "value": "One week ago"
                                                                                                  },
                                                                                                  "region": {
                                                                                                    "value": "South America"
                                                                                                  },
                                                                                                  "region_exposure": {
                                                                                                    "value": "South America"
                                                                                                  },

                                                                                                  "subclade_membership": {
                                                                                                    "value": "20B"
                                                                                                  },
                                                                                                  "submitting_lab": {
                                                                                                    "value": "Laboratorio de Ecologia de Doencas Transmissiveis na Amazonia, Instituto Leonidas e Maria Deane - Fiocruz Amazonia"
                                                                                                  },
                                                                                                  "url": "https://www.gisaid.org"
                                                                                                }
                                                                                              },
                                                                                              {
                                                                                                "branch_attrs": {
                                                                                                  "mutations": {}
                                                                                                },
                                                                                                "name": "Brazil/AM-20842533AP/2020",
                                                                                                "node_attrs": {

                                                                                                  "author": {
                                                                                                    "author": "Valdinete Nascimento et al",
                                                                                                    "value": "Valdinete Nascimento et al B"
                                                                                                  },
                                                                                                  "clade_membership": {
                                                                                                    "value": "20B"
                                                                                                  },
                                                                                                  "country": {
                                                                                                    "value": "Brazil"
                                                                                                  },
                                                                                                  "div": 17,
                                                                                                  "division": {
                                                                                                    "value": "Amazonas BR"
                                                                                                  },
                                                                                                  "division_exposure": {
                                                                                                    "value": "Amazonas BR"
                                                                                                  },
                                                                                                  "gisaid_epi_isl": {
                                                                                                    "value": "EPI_ISL_1068130"
                                                                                                  },
                                                                                                  "host": {
                                                                                                    "value": "Human"
                                                                                                  },
                                                                                                  "custom_location": {
                                                                                                    "confidence": {
                                                                                                      "Brazil": 1.0
                                                                                                    },
                                                                                                    "entropy": -1.000088900581841e-12,
                                                                                                    "value": "Brazil"
                                                                                                  },
                                                                                                  "location": {
                                                                                                    "value": "Manaus"
                                                                                                  },
                                                                                                  "num_date": {
                                                                                                    "confidence": [
                                                                                                      2020.8620218579235,
                                                                                                      2020.8620218579235
                                                                                                    ],
                                                                                                    "value": 2020.8620218579235
                                                                                                  },
                                                                                                  "originating_lab": {
                                                                                                    "value": "Laboratorio de Ecologia de Doencas Transmissiveis na Amazonia, Instituto Leonidas e Maria Deane - Fiocruz Amazonia"
                                                                                                  },
                                                                                                  "pangolin_lineage": {
                                                                                                    "value": "B.1.1.28"
                                                                                                  },
                                                                                                  "recency": {
                                                                                                    "value": "One week ago"
                                                                                                  },
                                                                                                  "region": {
                                                                                                    "value": "South America"
                                                                                                  },
                                                                                                  "region_exposure": {
                                                                                                    "value": "South America"
                                                                                                  },

                                                                                                  "subclade_membership": {
                                                                                                    "value": "20B"
                                                                                                  },
                                                                                                  "submitting_lab": {
                                                                                                    "value": "Laboratorio de Ecologia de Doencas Transmissiveis na Amazonia, Instituto Leonidas e Maria Deane - Fiocruz Amazonia"
                                                                                                  },
                                                                                                  "url": "https://www.gisaid.org"
                                                                                                }
                                                                                              }
                                                                                            ],
                                                                                            "name": "NODE_0001598",
                                                                                            "node_attrs": {
                                                                                              "clade_membership": {
                                                                                                "value": "20B"
                                                                                              },
                                                                                              "div": 17,
                                                                                              "custom_location": {
                                                                                                "confidence": {
                                                                                                  "Brazil": 0.99900875537524
                                                                                                },
                                                                                                "entropy": 0.008278214811294147,
                                                                                                "value": "Brazil"
                                                                                              },
                                                                                              "num_date": {
                                                                                                "confidence": [
                                                                                                  2020.8141519431892,
                                                                                                  2020.8620218579235
                                                                                                ],
                                                                                                "value": 2020.8620218579235
                                                                                              },
                                                                                              "subclade_membership": {
                                                                                                "value": "20B"
                                                                                              }
                                                                                            }
                                                                                          },
                                                                                          {
                                                                                            "branch_attrs": {
                                                                                              "mutations": {}
                                                                                            },
                                                                                            "children": [
                                                                                              {
                                                                                                "branch_attrs": {
                                                                                                  "mutations": {
                                                                                                    "nuc": [
                                                                                                      "T12811G"
                                                                                                    ]
                                                                                                  }
                                                                                                },
                                                                                                "children": [
                                                                                                  {
                                                                                                    "branch_attrs": {
                                                                                                      "labels": {
                                                                                                        "aa": "N: Q163K; ORF1a: T1242I, G2284N, G4287X; ORF1b: H1752Y"
                                                                                                      },
                                                                                                      "mutations": {
                                                                                                        "N": [
                                                                                                          "Q163K"
                                                                                                        ],
                                                                                                        "ORF1a": [
                                                                                                          "T1242I",
                                                                                                          "G2284N",
                                                                                                          "G4287X"
                                                                                                        ],
                                                                                                        "ORF1b": [
                                                                                                          "H1752Y"
                                                                                                        ],
                                                                                                        "nuc": [
                                                                                                          "C3990T",
                                                                                                          "G7115A",
                                                                                                          "G7116A",
                                                                                                          "C7528T",
                                                                                                          "G12070T",
                                                                                                          "G13124-",
                                                                                                          "C18721T",
                                                                                                          "C28760A",
                                                                                                          "G29648C"
                                                                                                        ]
                                                                                                      }
                                                                                                    },
                                                                                                    "name": "Brazil/AM-L82-CD2438/2020",
                                                                                                    "node_attrs": {
                                                                                                      "author": {
                                                                                                        "author": "Brazil-UK Centre for Arbovirus Discovery Diagnosis Genomics et al",
                                                                                                        "value": "Brazil-UK Centre for Arbovirus Discovery Diagnosis Genomics et al"
                                                                                                      },
                                                                                                      "clade_membership": {
                                                                                                        "value": "20B"
                                                                                                      },
                                                                                                      "country": {
                                                                                                        "value": "Brazil"
                                                                                                      },
                                                                                                      "div": 19,
                                                                                                      "division": {
                                                                                                        "value": "Amazonas BR"
                                                                                                      },
                                                                                                      "division_exposure": {
                                                                                                        "value": "Amazonas BR"
                                                                                                      },
                                                                                                      "gisaid_epi_isl": {
                                                                                                        "value": "EPI_ISL_1064744"
                                                                                                      },
                                                                                                      "host": {
                                                                                                        "value": "Human"
                                                                                                      },
                                                                                                      "custom_location": {
                                                                                                        "confidence": {
                                                                                                          "Brazil": 0.9999999999999999
                                                                                                        },
                                                                                                        "entropy": -9.99866855976916e-13,
                                                                                                        "value": "Brazil"
                                                                                                      },
                                                                                                      "location": {
                                                                                                        "value": "Manaus"
                                                                                                      },
                                                                                                      "num_date": {
                                                                                                        "confidence": [
                                                                                                          2020.9685792349726,
                                                                                                          2020.9685792349726
                                                                                                        ],
                                                                                                        "value": 2020.9685792349726
                                                                                                      },
                                                                                                      "originating_lab": {
                                                                                                        "value": "CDL Laboratorio Santos e Vidal LTDA."
                                                                                                      },
                                                                                                      "pangolin_lineage": {
                                                                                                        "value": "B.1.1.28"
                                                                                                      },
                                                                                                      "recency": {
                                                                                                        "value": "One week ago"
                                                                                                      },
                                                                                                      "region": {
                                                                                                        "value": "South America"
                                                                                                      },
                                                                                                      "region_exposure": {
                                                                                                        "value": "South America"
                                                                                                      },
                                                                                                      "subclade_membership": {
                                                                                                        "value": "20B"
                                                                                                      },
                                                                                                      "submitting_lab": {
                                                                                                        "value": "Instituto de Medicina Tropical de Sao Paulo"
                                                                                                      },
                                                                                                      "url": "https://www.gisaid.org"
                                                                                                    }
                                                                                                  },
                                                                                                  {
                                                                                                    "branch_attrs": {
                                                                                                      "labels": {
                                                                                                        "aa": "ORF1b: K2063N"
                                                                                                      },
                                                                                                      "mutations": {
                                                                                                        "ORF1b": [
                                                                                                          "K2063N"
                                                                                                        ],
                                                                                                        "nuc": [
                                                                                                          "C1348T",
                                                                                                          "G19656T"
                                                                                                        ]
                                                                                                      }
                                                                                                    },
                                                                                                    "children": [
                                                                                                      {
                                                                                                        "branch_attrs": {
                                                                                                          "labels": {
                                                                                                            "aa": "ORF1a: I648V; ORF7b: L11F"
                                                                                                          },
                                                                                                          "mutations": {
                                                                                                            "ORF1a": [
                                                                                                              "I648V"
                                                                                                            ],
                                                                                                            "ORF7b": [
                                                                                                              "L11F"
                                                                                                            ],
                                                                                                            "nuc": [
                                                                                                              "C1912T",
                                                                                                              "A2207G",
                                                                                                              "T9919C",
                                                                                                              "G27788T"
                                                                                                            ]
                                                                                                          }
                                                                                                        },
                                                                                                        "name": "Brazil/AM-20142761FC/2020",
                                                                                                        "node_attrs": {

                                                                                                          "author": {
                                                                                                            "author": "Valdinete Nascimento et al",
                                                                                                            "value": "Valdinete Nascimento et al B"
                                                                                                          },
                                                                                                          "clade_membership": {
                                                                                                            "value": "20B"
                                                                                                          },
                                                                                                          "country": {
                                                                                                            "value": "Brazil"
                                                                                                          },
                                                                                                          "div": 17,
                                                                                                          "division": {
                                                                                                            "value": "Amazonas BR"
                                                                                                          },
                                                                                                          "division_exposure": {
                                                                                                            "value": "Amazonas BR"
                                                                                                          },
                                                                                                          "gisaid_epi_isl": {
                                                                                                            "value": "EPI_ISL_833131"
                                                                                                          },
                                                                                                          "host": {
                                                                                                            "value": "Human"
                                                                                                          },
                                                                                                          "custom_location": {
                                                                                                            "confidence": {
                                                                                                              "Brazil": 1.0
                                                                                                            },
                                                                                                            "entropy": -1.000088900581841e-12,
                                                                                                            "value": "Brazil"
                                                                                                          },
                                                                                                          "location": {
                                                                                                            "value": "Manaus"
                                                                                                          },
                                                                                                          "num_date": {
                                                                                                            "confidence": [
                                                                                                              2020.9166666666667,
                                                                                                              2020.9166666666667
                                                                                                            ],
                                                                                                            "value": 2020.9166666666667
                                                                                                          },
                                                                                                          "originating_lab": {
                                                                                                            "value": "Laboratorio de Ecologia de Doencas Transmissiveis na Amazonia, Instituto Leonidas e Maria Deane - Fiocruz Amazonia"
                                                                                                          },
                                                                                                          "pangolin_lineage": {
                                                                                                            "value": "B.1.1.28"
                                                                                                          },
                                                                                                          "recency": {
                                                                                                            "value": "Older"
                                                                                                          },
                                                                                                          "region": {
                                                                                                            "value": "South America"
                                                                                                          },
                                                                                                          "region_exposure": {
                                                                                                            "value": "South America"
                                                                                                          },

                                                                                                          "subclade_membership": {
                                                                                                            "value": "20B"
                                                                                                          },
                                                                                                          "submitting_lab": {
                                                                                                            "value": "Laboratorio de Ecologia de Doencas Transmissiveis na Amazonia, Instituto Leonidas e Maria Deane - Fiocruz Amazonia"
                                                                                                          },
                                                                                                          "url": "https://www.gisaid.org"
                                                                                                        }
                                                                                                      },
                                                                                                      {
                                                                                                        "branch_attrs": {
                                                                                                          "labels": {
                                                                                                            "aa": "N: T366I; ORF1b: A1868V"
                                                                                                          },
                                                                                                          "mutations": {
                                                                                                            "N": [
                                                                                                              "T366I"
                                                                                                            ],
                                                                                                            "ORF1b": [
                                                                                                              "A1868V"
                                                                                                            ],
                                                                                                            "nuc": [
                                                                                                              "C4012T",
                                                                                                              "C19070T",
                                                                                                              "C29370T"
                                                                                                            ]
                                                                                                          }
                                                                                                        },
                                                                                                        "name": "Brazil/AM-20890511ME/2020",
                                                                                                        "node_attrs": {

                                                                                                          "author": {
                                                                                                            "author": "Valdinete Nascimento et al",
                                                                                                            "value": "Valdinete Nascimento et al B"
                                                                                                          },
                                                                                                          "clade_membership": {
                                                                                                            "value": "20B"
                                                                                                          },
                                                                                                          "country": {
                                                                                                            "value": "Brazil"
                                                                                                          },
                                                                                                          "div": 16,
                                                                                                          "division": {
                                                                                                            "value": "Amazonas BR"
                                                                                                          },
                                                                                                          "division_exposure": {
                                                                                                            "value": "Amazonas BR"
                                                                                                          },
                                                                                                          "gisaid_epi_isl": {
                                                                                                            "value": "EPI_ISL_1068192"
                                                                                                          },
                                                                                                          "host": {
                                                                                                            "value": "Human"
                                                                                                          },
                                                                                                          "custom_location": {
                                                                                                            "confidence": {
                                                                                                              "Brazil": 1.0
                                                                                                            },
                                                                                                            "entropy": -1.000088900581841e-12,
                                                                                                            "value": "Brazil"
                                                                                                          },
                                                                                                          "location": {
                                                                                                            "value": "S\u00e3o Gabriel Da Cachoeira"
                                                                                                          },
                                                                                                          "num_date": {
                                                                                                            "confidence": [
                                                                                                              2020.799180327869,
                                                                                                              2020.799180327869
                                                                                                            ],
                                                                                                            "value": 2020.799180327869
                                                                                                          },
                                                                                                          "originating_lab": {
                                                                                                            "value": "Laboratorio de Ecologia de Doencas Transmissiveis na Amazonia, Instituto Leonidas e Maria Deane - Fiocruz Amazonia"
                                                                                                          },
                                                                                                          "pangolin_lineage": {
                                                                                                            "value": "B.1.1.28"
                                                                                                          },
                                                                                                          "recency": {
                                                                                                            "value": "One week ago"
                                                                                                          },
                                                                                                          "region": {
                                                                                                            "value": "South America"
                                                                                                          },
                                                                                                          "region_exposure": {
                                                                                                            "value": "South America"
                                                                                                          },

                                                                                                          "subclade_membership": {
                                                                                                            "value": "20B"
                                                                                                          },
                                                                                                          "submitting_lab": {
                                                                                                            "value": "Laboratorio de Ecologia de Doencas Transmissiveis na Amazonia, Instituto Leonidas e Maria Deane - Fiocruz Amazonia"
                                                                                                          },
                                                                                                          "url": "https://www.gisaid.org"
                                                                                                        }
                                                                                                      }
                                                                                                    ],
                                                                                                    "name": "NODE_0001589",
                                                                                                    "node_attrs": {
                                                                                                      "clade_membership": {
                                                                                                        "value": "20B"
                                                                                                      },
                                                                                                      "div": 13,
                                                                                                      "custom_location": {
                                                                                                        "confidence": {
                                                                                                          "Brazil": 0.9990241461987234
                                                                                                        },
                                                                                                        "entropy": 0.00815772771047565,
                                                                                                        "value": "Brazil"
                                                                                                      },
                                                                                                      "num_date": {
                                                                                                        "confidence": [
                                                                                                          2020.5040720644836,
                                                                                                          2020.7715529338943
                                                                                                        ],
                                                                                                        "value": 2020.7062235689684
                                                                                                      },
                                                                                                      "subclade_membership": {
                                                                                                        "value": "20B"
                                                                                                      }
                                                                                                    }
                                                                                                  }
                                                                                                ],
                                                                                                "name": "NODE_0001588",
                                                                                                "node_attrs": {
                                                                                                  "clade_membership": {
                                                                                                    "value": "20B"
                                                                                                  },
                                                                                                  "div": 11,
                                                                                                  "custom_location": {
                                                                                                    "confidence": {
                                                                                                      "Brazil": 0.9988464334870469
                                                                                                    },
                                                                                                    "entropy": 0.009554058174002622,
                                                                                                    "value": "Brazil"
                                                                                                  },
                                                                                                  "num_date": {
                                                                                                    "confidence": [
                                                                                                      2020.3982292344076,
                                                                                                      2020.6454962795965
                                                                                                    ],
                                                                                                    "value": 2020.5713146706698
                                                                                                  },
                                                                                                  "subclade_membership": {
                                                                                                    "value": "20B"
                                                                                                  }
                                                                                                }
                                                                                              },
                                                                                              {
                                                                                                "branch_attrs": {
                                                                                                  "mutations": {}
                                                                                                },
                                                                                                "children": [
                                                                                                  {
                                                                                                    "branch_attrs": {
                                                                                                      "mutations": {
                                                                                                        "nuc": [
                                                                                                          "C2536T"
                                                                                                        ]
                                                                                                      }
                                                                                                    },
                                                                                                    "name": "Brazil/PA-IEC173158/2020",
                                                                                                    "node_attrs": {

                                                                                                      "author": {
                                                                                                        "author": "Santos et al",
                                                                                                        "value": "Santos et al A"
                                                                                                      },
                                                                                                      "clade_membership": {
                                                                                                        "value": "20B"
                                                                                                      },
                                                                                                      "country": {
                                                                                                        "value": "Brazil"
                                                                                                      },
                                                                                                      "div": 11,
                                                                                                      "division": {
                                                                                                        "value": "Para"
                                                                                                      },
                                                                                                      "division_exposure": {
                                                                                                        "value": "Para"
                                                                                                      },
                                                                                                      "gisaid_epi_isl": {
                                                                                                        "value": "EPI_ISL_848565"
                                                                                                      },
                                                                                                      "host": {
                                                                                                        "value": "Human"
                                                                                                      },
                                                                                                      "custom_location": {
                                                                                                        "confidence": {
                                                                                                          "Brazil": 1.0
                                                                                                        },
                                                                                                        "entropy": -1.000088900581841e-12,
                                                                                                        "value": "Brazil"
                                                                                                      },
                                                                                                      "num_date": {
                                                                                                        "confidence": [
                                                                                                          2020.5040983606557,
                                                                                                          2020.5040983606557
                                                                                                        ],
                                                                                                        "value": 2020.5040983606557
                                                                                                      },
                                                                                                      "originating_lab": {
                                                                                                        "value": "\ufeffEvandro Chagas Institute"
                                                                                                      },
                                                                                                      "pangolin_lineage": {
                                                                                                        "value": "B.1.1.28"
                                                                                                      },
                                                                                                      "recency": {
                                                                                                        "value": "Older"
                                                                                                      },
                                                                                                      "region": {
                                                                                                        "value": "South America"
                                                                                                      },
                                                                                                      "region_exposure": {
                                                                                                        "value": "South America"
                                                                                                      },

                                                                                                      "subclade_membership": {
                                                                                                        "value": "20B"
                                                                                                      },
                                                                                                      "submitting_lab": {
                                                                                                        "value": "\ufeffEvandro Chagas Institute"
                                                                                                      },
                                                                                                      "url": "https://www.gisaid.org"
                                                                                                    }
                                                                                                  },
                                                                                                  {
                                                                                                    "branch_attrs": {
                                                                                                      "mutations": {}
                                                                                                    },
                                                                                                    "children": [
                                                                                                      {
                                                                                                        "branch_attrs": {
                                                                                                          "labels": {
                                                                                                            "aa": "ORF1b: S1391L"
                                                                                                          },
                                                                                                          "mutations": {
                                                                                                            "ORF1b": [
                                                                                                              "S1391L"
                                                                                                            ],
                                                                                                            "nuc": [
                                                                                                              "C17639T"
                                                                                                            ]
                                                                                                          }
                                                                                                        },
                                                                                                        "name": "Uruguay/RIV-M170/2020",
                                                                                                        "node_attrs": {
                                                                                                          "author": {
                                                                                                            "author": "Daiana Mir et al",
                                                                                                            "value": "Daiana Mir et al"
                                                                                                          },
                                                                                                          "clade_membership": {
                                                                                                            "value": "20B"
                                                                                                          },
                                                                                                          "country": {
                                                                                                            "value": "Uruguay"
                                                                                                          },
                                                                                                          "div": 11,
                                                                                                          "division": {
                                                                                                            "value": "Rivera"
                                                                                                          },
                                                                                                          "division_exposure": {
                                                                                                            "value": "Rivera"
                                                                                                          },
                                                                                                          "gisaid_epi_isl": {
                                                                                                            "value": "EPI_ISL_751201"
                                                                                                          },
                                                                                                          "host": {
                                                                                                            "value": "Human"
                                                                                                          },
                                                                                                          "custom_location": {
                                                                                                            "confidence": {
                                                                                                              "South America": 1.0
                                                                                                            },
                                                                                                            "entropy": -1.000088900581841e-12,
                                                                                                            "value": "South America"
                                                                                                          },
                                                                                                          "num_date": {
                                                                                                            "confidence": [
                                                                                                              2020.5505464480875,
                                                                                                              2020.5505464480875
                                                                                                            ],
                                                                                                            "value": 2020.5505464480875
                                                                                                          },
                                                                                                          "originating_lab": {
                                                                                                            "value": "Laboratorio DILAVE/MGAP-INIA-UdelaR -Tacuaremb\u00f3"
                                                                                                          },
                                                                                                          "pangolin_lineage": {
                                                                                                            "value": "B.1.1.28"
                                                                                                          },
                                                                                                          "recency": {
                                                                                                            "value": "Older"
                                                                                                          },
                                                                                                          "region": {
                                                                                                            "value": "South America"
                                                                                                          },
                                                                                                          "region_exposure": {
                                                                                                            "value": "South America"
                                                                                                          },
                                                                                                          "subclade_membership": {
                                                                                                            "value": "20B"
                                                                                                          },
                                                                                                          "submitting_lab": {
                                                                                                            "value": "Institut Pasteur de Montevideo"
                                                                                                          },
                                                                                                          "url": "https://www.gisaid.org"
                                                                                                        }
                                                                                                      },
                                                                                                      {
                                                                                                        "branch_attrs": {
                                                                                                          "labels": {
                                                                                                            "aa": "ORF1a: R2159W"
                                                                                                          },
                                                                                                          "mutations": {
                                                                                                            "ORF1a": [
                                                                                                              "R2159W"
                                                                                                            ],
                                                                                                            "nuc": [
                                                                                                              "C6740T"
                                                                                                            ]
                                                                                                          }
                                                                                                        },
                                                                                                        "children": [
                                                                                                          {
                                                                                                            "branch_attrs": {
                                                                                                              "mutations": {}
                                                                                                            },
                                                                                                            "name": "Uruguay/ART-M107/2020",
                                                                                                            "node_attrs": {
                                                                                                              "author": {
                                                                                                                "author": "Daiana Mir et al",
                                                                                                                "value": "Daiana Mir et al"
                                                                                                              },
                                                                                                              "clade_membership": {
                                                                                                                "value": "20B"
                                                                                                              },
                                                                                                              "country": {
                                                                                                                "value": "Uruguay"
                                                                                                              },
                                                                                                              "div": 11,
                                                                                                              "division": {
                                                                                                                "value": "Artigas"
                                                                                                              },
                                                                                                              "division_exposure": {
                                                                                                                "value": "Artigas"
                                                                                                              },
                                                                                                              "gisaid_epi_isl": {
                                                                                                                "value": "EPI_ISL_750176"
                                                                                                              },
                                                                                                              "host": {
                                                                                                                "value": "Human"
                                                                                                              },
                                                                                                              "custom_location": {
                                                                                                                "confidence": {
                                                                                                                  "South America": 1.0
                                                                                                                },
                                                                                                                "entropy": -1.000088900581841e-12,
                                                                                                                "value": "South America"
                                                                                                              },
                                                                                                              "num_date": {
                                                                                                                "confidence": [
                                                                                                                  2020.5177595628415,
                                                                                                                  2020.5177595628415
                                                                                                                ],
                                                                                                                "value": 2020.5177595628415
                                                                                                              },
                                                                                                              "originating_lab": {
                                                                                                                "value": "Sanatorio Americano"
                                                                                                              },
                                                                                                              "pangolin_lineage": {
                                                                                                                "value": "B.1.1.28"
                                                                                                              },
                                                                                                              "recency": {
                                                                                                                "value": "Older"
                                                                                                              },
                                                                                                              "region": {
                                                                                                                "value": "South America"
                                                                                                              },
                                                                                                              "region_exposure": {
                                                                                                                "value": "South America"
                                                                                                              },
                                                                                                              "subclade_membership": {
                                                                                                                "value": "20B"
                                                                                                              },
                                                                                                              "submitting_lab": {
                                                                                                                "value": "Institut Pasteur de Montevideo"
                                                                                                              },
                                                                                                              "url": "https://www.gisaid.org"
                                                                                                            }
                                                                                                          },
                                                                                                          {
                                                                                                            "branch_attrs": {
                                                                                                              "mutations": {}
                                                                                                            },
                                                                                                            "name": "Uruguay/ART-M146/2020",
                                                                                                            "node_attrs": {
                                                                                                              "author": {
                                                                                                                "author": "Daiana Mir et al",
                                                                                                                "value": "Daiana Mir et al"
                                                                                                              },
                                                                                                              "clade_membership": {
                                                                                                                "value": "20B"
                                                                                                              },
                                                                                                              "country": {
                                                                                                                "value": "Uruguay"
                                                                                                              },
                                                                                                              "div": 11,
                                                                                                              "division": {
                                                                                                                "value": "Artigas"
                                                                                                              },
                                                                                                              "division_exposure": {
                                                                                                                "value": "Artigas"
                                                                                                              },
                                                                                                              "gisaid_epi_isl": {
                                                                                                                "value": "EPI_ISL_751184"
                                                                                                              },
                                                                                                              "host": {
                                                                                                                "value": "Human"
                                                                                                              },
                                                                                                              "custom_location": {
                                                                                                                "confidence": {
                                                                                                                  "South America": 1.0
                                                                                                                },
                                                                                                                "entropy": -1.000088900581841e-12,
                                                                                                                "value": "South America"
                                                                                                              },
                                                                                                              "num_date": {
                                                                                                                "confidence": [
                                                                                                                  2020.5122950819673,
                                                                                                                  2020.5122950819673
                                                                                                                ],
                                                                                                                "value": 2020.5122950819673
                                                                                                              },
                                                                                                              "originating_lab": {
                                                                                                                "value": "CENUR Litoral Norte \u2013 UdelaR, Salto, Uruguay"
                                                                                                              },
                                                                                                              "pangolin_lineage": {
                                                                                                                "value": "B.1.1.28"
                                                                                                              },
                                                                                                              "recency": {
                                                                                                                "value": "Older"
                                                                                                              },
                                                                                                              "region": {
                                                                                                                "value": "South America"
                                                                                                              },
                                                                                                              "region_exposure": {
                                                                                                                "value": "South America"
                                                                                                              },
                                                                                                              "subclade_membership": {
                                                                                                                "value": "20B"
                                                                                                              },
                                                                                                              "submitting_lab": {
                                                                                                                "value": "Institut Pasteur de Montevideo"
                                                                                                              },
                                                                                                              "url": "https://www.gisaid.org"
                                                                                                            }
                                                                                                          }
                                                                                                        ],
                                                                                                        "name": "NODE_0001601",
                                                                                                        "node_attrs": {
                                                                                                          "clade_membership": {
                                                                                                            "value": "20B"
                                                                                                          },
                                                                                                          "div": 11,
                                                                                                          "custom_location": {
                                                                                                            "confidence": {
                                                                                                              "Brazil": 0.0033717746099063985,
                                                                                                              "Europe": 0.001710848842842888,
                                                                                                              "South America": 0.9943551368470975
                                                                                                            },
                                                                                                            "entropy": 0.040538887497272934,
                                                                                                            "value": "South America"
                                                                                                          },
                                                                                                          "num_date": {
                                                                                                            "confidence": [
                                                                                                              2020.4941387161834,
                                                                                                              2020.5122950819673
                                                                                                            ],
                                                                                                            "value": 2020.5122950819673
                                                                                                          },
                                                                                                          "subclade_membership": {
                                                                                                            "value": "20B"
                                                                                                          }
                                                                                                        }
                                                                                                      }
                                                                                                    ],
                                                                                                    "name": "NODE_0003656",
                                                                                                    "node_attrs": {
                                                                                                      "clade_membership": {
                                                                                                        "value": "20B"
                                                                                                      },
                                                                                                      "div": 10,
                                                                                                      "custom_location": {
                                                                                                        "confidence": {
                                                                                                          "Brazil": 0.057245097639574506,
                                                                                                          "Europe": 0.004937407128653479,
                                                                                                          "South America": 0.936259129569444
                                                                                                        },
                                                                                                        "entropy": 0.26360143605800074,
                                                                                                        "value": "South America"
                                                                                                      },
                                                                                                      "num_date": {
                                                                                                        "confidence": [
                                                                                                          2020.4128995979545,
                                                                                                          2020.5055601797746
                                                                                                        ],
                                                                                                        "value": 2020.4884162038636
                                                                                                      },
                                                                                                      "subclade_membership": {
                                                                                                        "value": "20B"
                                                                                                      }
                                                                                                    }
                                                                                                  }
                                                                                                ],
                                                                                                "name": "NODE_0003651",
                                                                                                "node_attrs": {
                                                                                                  "clade_membership": {
                                                                                                    "value": "20B"
                                                                                                  },
                                                                                                  "div": 10,
                                                                                                  "custom_location": {
                                                                                                    "confidence": {
                                                                                                      "Brazil": 0.9581467054040251,
                                                                                                      "Rio Grande do Sul": 0.001691604763549784,
                                                                                                      "South America": 0.03903404622811369
                                                                                                    },
                                                                                                    "entropy": 0.1867154786769807,
                                                                                                    "value": "Brazil"
                                                                                                  },
                                                                                                  "num_date": {
                                                                                                    "confidence": [
                                                                                                      2020.4113417791727,
                                                                                                      2020.498407564233
                                                                                                    ],
                                                                                                    "value": 2020.4763900052408
                                                                                                  },
                                                                                                  "subclade_membership": {
                                                                                                    "value": "20B"
                                                                                                  }
                                                                                                }
                                                                                              }
                                                                                            ],
                                                                                            "name": "NODE_0003648",
                                                                                            "node_attrs": {
                                                                                              "clade_membership": {
                                                                                                "value": "20B"
                                                                                              },
                                                                                              "div": 10,
                                                                                              "custom_location": {
                                                                                                "confidence": {
                                                                                                  "Brazil": 0.9969009699955741,
                                                                                                  "Rio Grande do Sul": 0.0011601184962106244,
                                                                                                  "South America": 0.0018628145956494163
                                                                                                },
                                                                                                "entropy": 0.023410716348414688,
                                                                                                "value": "Brazil"
                                                                                              },
                                                                                              "num_date": {
                                                                                                "confidence": [
                                                                                                  2020.4074868871428,
                                                                                                  2020.4944736141147
                                                                                                ],
                                                                                                "value": 2020.4690086351313
                                                                                              },
                                                                                              "subclade_membership": {
                                                                                                "value": "20B"
                                                                                              }
                                                                                            }
                                                                                          }
                                                                                        ],
                                                                                        "name": "NODE_0003646",
                                                                                        "node_attrs": {
                                                                                          "clade_membership": {
                                                                                            "value": "20B"
                                                                                          },
                                                                                          "div": 10,
                                                                                          "custom_location": {
                                                                                            "confidence": {
                                                                                              "Brazil": 0.9985949572974783,
                                                                                              "Rio Grande do Sul": 0.0010660222069795128
                                                                                            },
                                                                                            "entropy": 0.011494739570334122,
                                                                                            "value": "Brazil"
                                                                                          },
                                                                                          "num_date": {
                                                                                            "confidence": [
                                                                                              2020.403693343231,
                                                                                              2020.4908559795226
                                                                                            ],
                                                                                            "value": 2020.4566479719406
                                                                                          },
                                                                                          "subclade_membership": {
                                                                                            "value": "20B"
                                                                                          }
                                                                                        }
                                                                                      }
                                                                                    ],
                                                                                    "name": "NODE_0003645",
                                                                                    "node_attrs": {
                                                                                      "clade_membership": {
                                                                                        "value": "20B"
                                                                                      },
                                                                                      "div": 10,
                                                                                      "custom_location": {
                                                                                        "confidence": {
                                                                                          "Brazil": 0.9968564889735133,
                                                                                          "Rio Grande do Sul": 0.001093583522838691,
                                                                                          "South America": 0.0019711425999299793
                                                                                        },
                                                                                        "entropy": 0.02366406276962458,
                                                                                        "value": "Brazil"
                                                                                      },
                                                                                      "num_date": {
                                                                                        "confidence": [
                                                                                          2020.070218818029,
                                                                                          2020.4837730916602
                                                                                        ],
                                                                                        "value": 2020.4411884481
                                                                                      },
                                                                                      "subclade_membership": {
                                                                                        "value": "20B"
                                                                                      }
                                                                                    }
                                                                                  }
                                                                                ],
                                                                                "name": "NODE_0003644",
                                                                                "node_attrs": {
                                                                                  "clade_membership": {
                                                                                    "value": "20B"
                                                                                  },
                                                                                  "div": 10,
                                                                                  "custom_location": {
                                                                                    "confidence": {
                                                                                      "Brazil": 0.9533549587126312,
                                                                                      "Rio Grande do Sul": 0.0020628680941876237,
                                                                                      "South America": 0.04345904084370271
                                                                                    },
                                                                                    "entropy": 0.20291558527361625,
                                                                                    "value": "Brazil"
                                                                                  },
                                                                                  "num_date": {
                                                                                    "confidence": [
                                                                                      2020.0913272851615,
                                                                                      2020.481765054732
                                                                                    ],
                                                                                    "value": 2020.4259506096291
                                                                                  },
                                                                                  "subclade_membership": {
                                                                                    "value": "20B"
                                                                                  }
                                                                                }
                                                                              }
                                                                            ],
                                                                            "name": "NODE_0003639",
                                                                            "node_attrs": {
                                                                              "clade_membership": {
                                                                                "value": "20B"
                                                                              },
                                                                              "div": 10,
                                                                              "custom_location": {
                                                                                "confidence": {
                                                                                  "Brazil": 0.9956755545936177,
                                                                                  "Rio Grande do Sul": 0.002220164536418987,
                                                                                  "South America": 0.0020229808508130027
                                                                                },
                                                                                "entropy": 0.031243174896846748,
                                                                                "value": "Brazil"
                                                                              },
                                                                              "num_date": {
                                                                                "confidence": [
                                                                                  2020.1022462992582,
                                                                                  2020.4779114340001
                                                                                ],
                                                                                "value": 2020.405826558799
                                                                              },
                                                                              "subclade_membership": {
                                                                                "value": "20B"
                                                                              }
                                                                            }
                                                                          }
                                                                        ],
                                                                        "name": "NODE_0003638",
                                                                        "node_attrs": {
                                                                          "clade_membership": {
                                                                            "value": "20B"
                                                                          },
                                                                          "div": 10,
                                                                          "custom_location": {
                                                                            "confidence": {
                                                                              "Brazil": 0.9896302052356225,
                                                                              "Rio Grande do Sul": 0.010137257467324112
                                                                            },
                                                                            "entropy": 0.058882090749228684,
                                                                            "value": "Brazil"
                                                                          },
                                                                          "num_date": {
                                                                            "confidence": [
                                                                              2020.1046210005472,
                                                                              2020.4610992316
                                                                            ],
                                                                            "value": 2020.3946868620847
                                                                          },
                                                                          "subclade_membership": {
                                                                            "value": "20B"
                                                                          }
                                                                        }
                                                                      }
                                                                    ],
                                                                    "name": "NODE_0003636",
                                                                    "node_attrs": {
                                                                      "clade_membership": {
                                                                        "value": "20B"
                                                                      },
                                                                      "div": 10,
                                                                      "custom_location": {
                                                                        "confidence": {
                                                                          "Brazil": 0.9028808236815923,
                                                                          "Rio Grande do Sul": 0.09687701423901691
                                                                        },
                                                                        "entropy": 0.3205112699569058,
                                                                        "value": "Brazil"
                                                                      },
                                                                      "num_date": {
                                                                        "confidence": [
                                                                          2020.1028001087861,
                                                                          2020.4613138768814
                                                                        ],
                                                                        "value": 2020.3783478318794
                                                                      },
                                                                      "subclade_membership": {
                                                                        "value": "20B"
                                                                      }
                                                                    }
                                                                  }
                                                                ],
                                                                "name": "NODE_0003634",
                                                                "node_attrs": {
                                                                  "clade_membership": {
                                                                    "value": "20B"
                                                                  },
                                                                  "div": 10,
                                                                  "custom_location": {
                                                                    "confidence": {
                                                                      "Brazil": 0.9889289629529953,
                                                                      "Rio Grande do Sul": 0.010923876210007722
                                                                    },
                                                                    "entropy": 0.06170656311864355,
                                                                    "value": "Brazil"
                                                                  },
                                                                  "num_date": {
                                                                    "confidence": [
                                                                      2020.0999526291553,
                                                                      2020.459870287718
                                                                    ],
                                                                    "value": 2020.3661421098375
                                                                  },
                                                                  "subclade_membership": {
                                                                    "value": "20B"
                                                                  }
                                                                }
                                                              }
                                                            ],
                                                            "name": "NODE_0003632",
                                                            "node_attrs": {
                                                              "clade_membership": {
                                                                "value": "20B"
                                                              },
                                                              "div": 10,
                                                              "custom_location": {
                                                                "confidence": {
                                                                  "Brazil": 0.9976601432237058,
                                                                  "Rio Grande do Sul": 0.0022067669060704155
                                                                },
                                                                "entropy": 0.01707235582346494,
                                                                "value": "Brazil"
                                                              },
                                                              "num_date": {
                                                                "confidence": [
                                                                  2020.101674768276,
                                                                  2020.4576790143535
                                                                ],
                                                                "value": 2020.342356109266
                                                              },
                                                              "subclade_membership": {
                                                                "value": "20B"
                                                              }
                                                            }
                                                          }
                                                        ],
                                                        "name": "NODE_0003631",
                                                        "node_attrs": {
                                                          "clade_membership": {
                                                            "value": "20B"
                                                          },
                                                          "div": 10,
                                                          "custom_location": {
                                                            "confidence": {
                                                              "Brazil": 0.9978496472449591,
                                                              "Rio Grande do Sul": 0.0020225632677463414
                                                            },
                                                            "entropy": 0.01588930036833471,
                                                            "value": "Brazil"
                                                          },
                                                          "num_date": {
                                                            "confidence": [
                                                              2020.128059824648,
                                                              2020.4173097853097
                                                            ],
                                                            "value": 2020.3285727198866
                                                          },
                                                          "subclade_membership": {
                                                            "value": "20B"
                                                          }
                                                        }
                                                      }
                                                    ],
                                                    "name": "NODE_0003625",
                                                    "node_attrs": {
                                                      "clade_membership": {
                                                        "value": "20B"
                                                      },
                                                      "div": 10,
                                                      "custom_location": {
                                                        "confidence": {
                                                          "Brazil": 0.9893370394825206,
                                                          "Rio Grande do Sul": 0.010521095062282812
                                                        },
                                                        "entropy": 0.05983607288775777,
                                                        "value": "Brazil"
                                                      },
                                                      "num_date": {
                                                        "confidence": [
                                                          2020.153538803041,
                                                          2020.435926450562
                                                        ],
                                                        "value": 2020.3068382030372
                                                      },
                                                      "subclade_membership": {
                                                        "value": "20B"
                                                      }
                                                    }
                                                  }
                                                ],
                                                "name": "NODE_0003613",
                                                "node_attrs": {
                                                  "clade_membership": {
                                                    "value": "20B"
                                                  },
                                                  "div": 10,
                                                  "custom_location": {
                                                    "confidence": {
                                                      "Brazil": 0.8973767278367998,
                                                      "Rio Grande do Sul": 0.10238179493302157
                                                    },
                                                    "entropy": 0.33262464056964364,
                                                    "value": "Brazil"
                                                  },
                                                  "num_date": {
                                                    "confidence": [
                                                      2020.1769833919852,
                                                      2020.360894196039
                                                    ],
                                                    "value": 2020.2921433170982
                                                  },
                                                  "subclade_membership": {
                                                    "value": "20B"
                                                  }
                                                }
                                              }
                                            ],
                                            "name": "NODE_0003612",
                                            "node_attrs": {
                                              "clade_membership": {
                                                "value": "20B"
                                              },
                                              "div": 10,
                                              "custom_location": {
                                                "confidence": {
                                                  "Brazil": 0.989441462200071,
                                                  "Rio Grande do Sul": 0.010416692143623563
                                                },
                                                "entropy": 0.059360996738130535,
                                                "value": "Brazil"
                                              },
                                              "num_date": {
                                                "confidence": [
                                                  2020.203220711467,
                                                  2020.3128415300546
                                                ],
                                                "value": 2020.2671866171997
                                              },
                                              "subclade_membership": {
                                                "value": "20B"
                                              }
                                            }
                                          }
                                        ],
                                        "name": "NODE_0003611",
                                        "node_attrs": {
                                          "clade_membership": {
                                            "value": "20B"
                                          },
                                          "div": 10,
                                          "custom_location": {
                                            "confidence": {
                                              "Brazil": 0.9980633868355437,
                                              "Rio Grande do Sul": 0.001809469187326113
                                            },
                                            "entropy": 0.014550193103183685,
                                            "value": "Brazil"
                                          },
                                          "num_date": {
                                            "confidence": [
                                              2020.2046428435197,
                                              2020.30935303925
                                            ],
                                            "value": 2020.250583192399
                                          },
                                          "subclade_membership": {
                                            "value": "20B"
                                          }
                                        }
                                      }
                                    ],
                                    "name": "NODE_0003610",
                                    "node_attrs": {
                                      "clade_membership": {
                                        "value": "20B"
                                      },
                                      "div": 10,
                                      "custom_location": {
                                        "confidence": {
                                          "Brazil": 0.9989537832157656
                                        },
                                        "entropy": 0.00864568924568611,
                                        "value": "Brazil"
                                      },
                                      "num_date": {
                                        "confidence": [
                                          2020.207083508549,
                                          2020.2625522030053
                                        ],
                                        "value": 2020.233123047121
                                      },
                                      "subclade_membership": {
                                        "value": "20B"
                                      }
                                    }
                                  },
                                  {
                                    "branch_attrs": {
                                      "mutations": {
                                        "nuc": [
                                          "A6613G"
                                        ]
                                      }
                                    },
                                    "children": [
                                      {
                                        "branch_attrs": {
                                          "labels": {
                                            "aa": "ORF1a: S944L, E1340Q, V1584X, N2878S"
                                          },
                                          "mutations": {
                                            "ORF1a": [
                                              "S944L",
                                              "E1340Q",
                                              "V1584X",
                                              "N2878S"
                                            ],
                                            "nuc": [
                                              "C3096T",
                                              "G4283C",
                                              "G4357A",
                                              "G5017-",
                                              "A8898G"
                                            ]
                                          }
                                        },
                                        "name": "Brazil/AM-20890022AB/2020",
                                        "node_attrs": {

                                          "author": {
                                            "author": "Valdinete Nascimento et al",
                                            "value": "Valdinete Nascimento et al B"
                                          },
                                          "clade_membership": {
                                            "value": "20B"
                                          },
                                          "country": {
                                            "value": "Brazil"
                                          },
                                          "div": 15,
                                          "division": {
                                            "value": "Amazonas BR"
                                          },
                                          "division_exposure": {
                                            "value": "Amazonas BR"
                                          },
                                          "gisaid_epi_isl": {
                                            "value": "EPI_ISL_801399"
                                          },
                                          "host": {
                                            "value": "Human"
                                          },
                                          "custom_location": {
                                            "confidence": {
                                              "Brazil": 1.0
                                            },
                                            "entropy": -1.000088900581841e-12,
                                            "value": "Brazil"
                                          },
                                          "location": {
                                            "value": "Manaquiri"
                                          },
                                          "num_date": {
                                            "confidence": [
                                              2020.438524590164,
                                              2020.438524590164
                                            ],
                                            "value": 2020.438524590164
                                          },
                                          "originating_lab": {
                                            "value": "Laborat\u00f3rio Central de Sa\u00fade P\u00fablica do Amazonas - LACEN-AM"
                                          },
                                          "pangolin_lineage": {
                                            "value": "B.1.1.28"
                                          },
                                          "recency": {
                                            "value": "Older"
                                          },
                                          "region": {
                                            "value": "South America"
                                          },
                                          "region_exposure": {
                                            "value": "South America"
                                          },

                                          "subclade_membership": {
                                            "value": "20B"
                                          },
                                          "submitting_lab": {
                                            "value": "Laboratorio de Ecologia de Doencas Transmissiveis na Amazonia, Instituto Leonidas e Maria Deane - Fiocruz Amazonia"
                                          },
                                          "url": "https://www.gisaid.org"
                                        }
                                      },
                                      {
                                        "branch_attrs": {
                                          "labels": {
                                            "aa": "ORF1a: L681F, T760I; ORF3a: G174C"
                                          },
                                          "mutations": {
                                            "ORF1a": [
                                              "L681F",
                                              "T760I"
                                            ],
                                            "ORF3a": [
                                              "G174C"
                                            ],
                                            "nuc": [
                                              "C2306T",
                                              "C2544T",
                                              "G25912T",
                                              "A29700G"
                                            ]
                                          }
                                        },
                                        "children": [
                                          {
                                            "branch_attrs": {
                                              "labels": {
                                                "aa": "N: Q384H; ORF3a: Q245K; ORF8: V62L; S: S640P"
                                              },
                                              "mutations": {
                                                "N": [
                                                  "Q384H"
                                                ],
                                                "ORF3a": [
                                                  "Q245K"
                                                ],
                                                "ORF8": [
                                                  "V62L"
                                                ],
                                                "S": [
                                                  "S640P"
                                                ],
                                                "nuc": [
                                                  "T23480C",
                                                  "C26125A",
                                                  "G28077T",
                                                  "G29425T"
                                                ]
                                              }
                                            },
                                            "children": [
                                              {
                                                "branch_attrs": {
                                                  "mutations": {}
                                                },
                                                "name": "Brazil/AM-20890013MB/2020",
                                                "node_attrs": {

                                                  "author": {
                                                    "author": "Valdinete Nascimento et al",
                                                    "value": "Valdinete Nascimento et al B"
                                                  },
                                                  "clade_membership": {
                                                    "value": "20B"
                                                  },
                                                  "country": {
                                                    "value": "Brazil"
                                                  },
                                                  "div": 19,
                                                  "division": {
                                                    "value": "Amazonas BR"
                                                  },
                                                  "division_exposure": {
                                                    "value": "Amazonas BR"
                                                  },
                                                  "gisaid_epi_isl": {
                                                    "value": "EPI_ISL_801398"
                                                  },
                                                  "host": {
                                                    "value": "Human"
                                                  },
                                                  "custom_location": {
                                                    "confidence": {
                                                      "Brazil": 0.9999999999999999
                                                    },
                                                    "entropy": -9.99866855976916e-13,
                                                    "value": "Brazil"
                                                  },
                                                  "location": {
                                                    "value": "Caapiranga"
                                                  },
                                                  "num_date": {
                                                    "confidence": [
                                                      2020.646174863388,
                                                      2020.646174863388
                                                    ],
                                                    "value": 2020.646174863388
                                                  },
                                                  "originating_lab": {
                                                    "value": "Laborat\u00f3rio Central de Sa\u00fade P\u00fablica do Amazonas - LACEN-AM"
                                                  },
                                                  "pangolin_lineage": {
                                                    "value": "B.1.1.28"
                                                  },
                                                  "recency": {
                                                    "value": "Older"
                                                  },
                                                  "region": {
                                                    "value": "South America"
                                                  },
                                                  "region_exposure": {
                                                    "value": "South America"
                                                  },

                                                  "subclade_membership": {
                                                    "value": "20B"
                                                  },
                                                  "submitting_lab": {
                                                    "value": "Laboratorio de Ecologia de Doencas Transmissiveis na Amazonia, Instituto Leonidas e Maria Deane - Fiocruz Amazonia"
                                                  },
                                                  "url": "https://www.gisaid.org"
                                                }
                                              },
                                              {
                                                "branch_attrs": {
                                                  "mutations": {}
                                                },
                                                "name": "Brazil/AM-20890012JJ/2020",
                                                "node_attrs": {

                                                  "author": {
                                                    "author": "Valdinete Nascimento et al",
                                                    "value": "Valdinete Nascimento et al B"
                                                  },
                                                  "clade_membership": {
                                                    "value": "20B"
                                                  },
                                                  "country": {
                                                    "value": "Brazil"
                                                  },
                                                  "div": 19,
                                                  "division": {
                                                    "value": "Amazonas BR"
                                                  },
                                                  "division_exposure": {
                                                    "value": "Amazonas BR"
                                                  },
                                                  "gisaid_epi_isl": {
                                                    "value": "EPI_ISL_801397"
                                                  },
                                                  "host": {
                                                    "value": "Human"
                                                  },
                                                  "custom_location": {
                                                    "confidence": {
                                                      "Brazil": 0.9999999999999999
                                                    },
                                                    "entropy": -9.99866855976916e-13,
                                                    "value": "Brazil"
                                                  },
                                                  "location": {
                                                    "value": "Caapiranga"
                                                  },
                                                  "num_date": {
                                                    "confidence": [
                                                      2020.646174863388,
                                                      2020.646174863388
                                                    ],
                                                    "value": 2020.646174863388
                                                  },
                                                  "originating_lab": {
                                                    "value": "Laborat\u00f3rio Central de Sa\u00fade P\u00fablica do Amazonas - LACEN-AM"
                                                  },
                                                  "pangolin_lineage": {
                                                    "value": "B.1.1.28"
                                                  },
                                                  "recency": {
                                                    "value": "Older"
                                                  },
                                                  "region": {
                                                    "value": "South America"
                                                  },
                                                  "region_exposure": {
                                                    "value": "South America"
                                                  },

                                                  "subclade_membership": {
                                                    "value": "20B"
                                                  },
                                                  "submitting_lab": {
                                                    "value": "Laboratorio de Ecologia de Doencas Transmissiveis na Amazonia, Instituto Leonidas e Maria Deane - Fiocruz Amazonia"
                                                  },
                                                  "url": "https://www.gisaid.org"
                                                }
                                              }
                                            ],
                                            "name": "NODE_0001627",
                                            "node_attrs": {
                                              "clade_membership": {
                                                "value": "20B"
                                              },
                                              "div": 19,
                                              "custom_location": {
                                                "confidence": {
                                                  "Brazil": 0.9990275512900356
                                                },
                                                "entropy": 0.008127119723084119,
                                                "value": "Brazil"
                                              },
                                              "num_date": {
                                                "confidence": [
                                                  2020.6031756718203,
                                                  2020.646174863388
                                                ],
                                                "value": 2020.646174863388
                                              },
                                              "subclade_membership": {
                                                "value": "20B"
                                              }
                                            }
                                          },
                                          {
                                            "branch_attrs": {
                                              "mutations": {}
                                            },
                                            "children": [
                                              {
                                                "branch_attrs": {
                                                  "mutations": {}
                                                },
                                                "children": [
                                                  {
                                                    "branch_attrs": {
                                                      "labels": {
                                                        "aa": "ORF1b: S904L"
                                                      },
                                                      "mutations": {
                                                        "ORF1b": [
                                                          "S904L"
                                                        ],
                                                        "nuc": [
                                                          "C1426T",
                                                          "C12778T",
                                                          "C16178T",
                                                          "C18804T",
                                                          "C21622T"
                                                        ]
                                                      }
                                                    },
                                                    "name": "Brazil/AM-20842695EA/2020",
                                                    "node_attrs": {

                                                      "author": {
                                                        "author": "Valdinete Nascimento et al",
                                                        "value": "Valdinete Nascimento et al B"
                                                      },
                                                      "clade_membership": {
                                                        "value": "20B"
                                                      },
                                                      "country": {
                                                        "value": "Brazil"
                                                      },
                                                      "div": 20,
                                                      "division": {
                                                        "value": "Amazonas BR"
                                                      },
                                                      "division_exposure": {
                                                        "value": "Amazonas BR"
                                                      },
                                                      "gisaid_epi_isl": {
                                                        "value": "EPI_ISL_1068137"
                                                      },
                                                      "host": {
                                                        "value": "Human"
                                                      },
                                                      "custom_location": {
                                                        "confidence": {
                                                          "Brazil": 1.0
                                                        },
                                                        "entropy": -1.000088900581841e-12,
                                                        "value": "Brazil"
                                                      },
                                                      "location": {
                                                        "value": "Manaus"
                                                      },
                                                      "num_date": {
                                                        "confidence": [
                                                          2020.8838797814208,
                                                          2020.8838797814208
                                                        ],
                                                        "value": 2020.8838797814208
                                                      },
                                                      "originating_lab": {
                                                        "value": "Laboratorio de Ecologia de Doencas Transmissiveis na Amazonia, Instituto Leonidas e Maria Deane - Fiocruz Amazonia"
                                                      },
                                                      "pangolin_lineage": {
                                                        "value": "B.1.1.28"
                                                      },
                                                      "recency": {
                                                        "value": "One week ago"
                                                      },
                                                      "region": {
                                                        "value": "South America"
                                                      },
                                                      "region_exposure": {
                                                        "value": "South America"
                                                      },

                                                      "subclade_membership": {
                                                        "value": "20B"
                                                      },
                                                      "submitting_lab": {
                                                        "value": "Laboratorio de Ecologia de Doencas Transmissiveis na Amazonia, Instituto Leonidas e Maria Deane - Fiocruz Amazonia"
                                                      },
                                                      "url": "https://www.gisaid.org"
                                                    }
                                                  },
                                                  {
                                                    "branch_attrs": {
                                                      "labels": {
                                                        "aa": "ORF1a: I2278T"
                                                      },
                                                      "mutations": {
                                                        "ORF1a": [
                                                          "I2278T"
                                                        ],
                                                        "nuc": [
                                                          "T7098C",
                                                          "G12769T"
                                                        ]
                                                      }
                                                    },
                                                    "children": [
                                                      {
                                                        "branch_attrs": {
                                                          "labels": {
                                                            "aa": "ORF1a: L3606F; ORF1b: C1732S"
                                                          },
                                                          "mutations": {
                                                            "ORF1a": [
                                                              "L3606F"
                                                            ],
                                                            "ORF1b": [
                                                              "C1732S"
                                                            ],
                                                            "nuc": [
                                                              "G11083T",
                                                              "T18661A"
                                                            ]
                                                          }
                                                        },
                                                        "children": [
                                                          {
                                                            "branch_attrs": {
                                                              "labels": {
                                                                "aa": "ORF1a: V488A"
                                                              },
                                                              "mutations": {
                                                                "ORF1a": [
                                                                  "V488A"
                                                                ],
                                                                "nuc": [
                                                                  "T1728C",
                                                                  "C15540A",
                                                                  "C24382T"
                                                                ]
                                                              }
                                                            },
                                                            "name": "Brazil/AM-20842568SB/2020",
                                                            "node_attrs": {

                                                              "author": {
                                                                "author": "Valdinete Nascimento et al",
                                                                "value": "Valdinete Nascimento et al B"
                                                              },
                                                              "clade_membership": {
                                                                "value": "20B"
                                                              },
                                                              "country": {
                                                                "value": "Brazil"
                                                              },
                                                              "div": 22,
                                                              "division": {
                                                                "value": "Amazonas BR"
                                                              },
                                                              "division_exposure": {
                                                                "value": "Amazonas BR"
                                                              },
                                                              "gisaid_epi_isl": {
                                                                "value": "EPI_ISL_801396"
                                                              },
                                                              "host": {
                                                                "value": "Human"
                                                              },
                                                              "custom_location": {
                                                                "confidence": {
                                                                  "Brazil": 0.9999999999999999
                                                                },
                                                                "entropy": -9.99866855976916e-13,
                                                                "value": "Brazil"
                                                              },
                                                              "location": {
                                                                "value": "Manaus"
                                                              },
                                                              "num_date": {
                                                                "confidence": [
                                                                  2020.8647540983607,
                                                                  2020.8647540983607
                                                                ],
                                                                "value": 2020.8647540983607
                                                              },
                                                              "originating_lab": {
                                                                "value": "Laboratorio de Ecologia de Doencas Transmissiveis na Amazonia, Instituto Leonidas e Maria Deane - Fiocruz Amazonia"
                                                              },
                                                              "pangolin_lineage": {
                                                                "value": "B.1.1.28"
                                                              },
                                                              "recency": {
                                                                "value": "Older"
                                                              },
                                                              "region": {
                                                                "value": "South America"
                                                              },
                                                              "region_exposure": {
                                                                "value": "South America"
                                                              },

                                                              "subclade_membership": {
                                                                "value": "20B"
                                                              },
                                                              "submitting_lab": {
                                                                "value": "Laboratorio de Ecologia de Doencas Transmissiveis na Amazonia, Instituto Leonidas e Maria Deane - Fiocruz Amazonia"
                                                              },
                                                              "url": "https://www.gisaid.org"
                                                            }
                                                          },
                                                          {
                                                            "branch_attrs": {
                                                              "mutations": {}
                                                            },
                                                            "children": [
                                                              {
                                                                "branch_attrs": {
                                                                  "mutations": {}
                                                                },
                                                                "name": "Brazil/AM-20142492MG/2020",
                                                                "node_attrs": {

                                                                  "author": {
                                                                    "author": "Valdinete Nascimento et al",
                                                                    "value": "Valdinete Nascimento et al B"
                                                                  },
                                                                  "clade_membership": {
                                                                    "value": "20B"
                                                                  },
                                                                  "country": {
                                                                    "value": "Brazil"
                                                                  },
                                                                  "div": 19,
                                                                  "division": {
                                                                    "value": "Amazonas BR"
                                                                  },
                                                                  "division_exposure": {
                                                                    "value": "Amazonas BR"
                                                                  },
                                                                  "gisaid_epi_isl": {
                                                                    "value": "EPI_ISL_801391"
                                                                  },
                                                                  "host": {
                                                                    "value": "Human"
                                                                  },
                                                                  "custom_location": {
                                                                    "confidence": {
                                                                      "Brazil": 0.9999999999999999
                                                                    },
                                                                    "entropy": -9.99866855976916e-13,
                                                                    "value": "Brazil"
                                                                  },
                                                                  "location": {
                                                                    "value": "Manaus"
                                                                  },
                                                                  "num_date": {
                                                                    "confidence": [
                                                                      2020.8647540983607,
                                                                      2020.8647540983607
                                                                    ],
                                                                    "value": 2020.8647540983607
                                                                  },
                                                                  "originating_lab": {
                                                                    "value": "Laboratorio de Ecologia de Doencas Transmissiveis na Amazonia, Instituto Leonidas e Maria Deane - Fiocruz Amazonia"
                                                                  },
                                                                  "pangolin_lineage": {
                                                                    "value": "B.1.1.28"
                                                                  },
                                                                  "recency": {
                                                                    "value": "Older"
                                                                  },
                                                                  "region": {
                                                                    "value": "South America"
                                                                  },
                                                                  "region_exposure": {
                                                                    "value": "South America"
                                                                  },

                                                                  "subclade_membership": {
                                                                    "value": "20B"
                                                                  },
                                                                  "submitting_lab": {
                                                                    "value": "Laboratorio de Ecologia de Doencas Transmissiveis na Amazonia, Instituto Leonidas e Maria Deane - Fiocruz Amazonia"
                                                                  },
                                                                  "url": "https://www.gisaid.org"
                                                                }
                                                              },
                                                              {
                                                                "branch_attrs": {
                                                                  "mutations": {}
                                                                },
                                                                "name": "Brazil/AM-20142493RO/2020",
                                                                "node_attrs": {

                                                                  "author": {
                                                                    "author": "Valdinete Nascimento et al",
                                                                    "value": "Valdinete Nascimento et al B"
                                                                  },
                                                                  "clade_membership": {
                                                                    "value": "20B"
                                                                  },
                                                                  "country": {
                                                                    "value": "Brazil"
                                                                  },
                                                                  "div": 19,
                                                                  "division": {
                                                                    "value": "Amazonas BR"
                                                                  },
                                                                  "division_exposure": {
                                                                    "value": "Amazonas BR"
                                                                  },
                                                                  "gisaid_epi_isl": {
                                                                    "value": "EPI_ISL_801392"
                                                                  },
                                                                  "host": {
                                                                    "value": "Human"
                                                                  },
                                                                  "custom_location": {
                                                                    "confidence": {
                                                                      "Brazil": 0.9999999999999999
                                                                    },
                                                                    "entropy": -9.99866855976916e-13,
                                                                    "value": "Brazil"
                                                                  },
                                                                  "location": {
                                                                    "value": "Manaus"
                                                                  },
                                                                  "num_date": {
                                                                    "confidence": [
                                                                      2020.8647540983607,
                                                                      2020.8647540983607
                                                                    ],
                                                                    "value": 2020.8647540983607
                                                                  },
                                                                  "originating_lab": {
                                                                    "value": "Laboratorio de Ecologia de Doencas Transmissiveis na Amazonia, Instituto Leonidas e Maria Deane - Fiocruz Amazonia"
                                                                  },
                                                                  "pangolin_lineage": {
                                                                    "value": "B.1.1.28"
                                                                  },
                                                                  "recency": {
                                                                    "value": "Older"
                                                                  },
                                                                  "region": {
                                                                    "value": "South America"
                                                                  },
                                                                  "region_exposure": {
                                                                    "value": "South America"
                                                                  },

                                                                  "subclade_membership": {
                                                                    "value": "20B"
                                                                  },
                                                                  "submitting_lab": {
                                                                    "value": "Laboratorio de Ecologia de Doencas Transmissiveis na Amazonia, Instituto Leonidas e Maria Deane - Fiocruz Amazonia"
                                                                  },
                                                                  "url": "https://www.gisaid.org"
                                                                }
                                                              }
                                                            ],
                                                            "name": "NODE_0003664",
                                                            "node_attrs": {
                                                              "clade_membership": {
                                                                "value": "20B"
                                                              },
                                                              "div": 19,
                                                              "custom_location": {
                                                                "confidence": {
                                                                  "Brazil": 0.9990282924743644
                                                                },
                                                                "entropy": 0.008121856690538377,
                                                                "value": "Brazil"
                                                              },
                                                              "num_date": {
                                                                "confidence": [
                                                                  2020.814160050567,
                                                                  2020.8647540983607
                                                                ],
                                                                "value": 2020.8647540983607
                                                              },
                                                              "subclade_membership": {
                                                                "value": "20B"
                                                              }
                                                            }
                                                          }
                                                        ],
                                                        "name": "NODE_0001630",
                                                        "node_attrs": {
                                                          "clade_membership": {
                                                            "value": "20B"
                                                          },
                                                          "div": 19,
                                                          "custom_location": {
                                                            "confidence": {
                                                              "Brazil": 0.9989343367393987
                                                            },
                                                            "entropy": 0.008793115939158899,
                                                            "value": "Brazil"
                                                          },
                                                          "num_date": {
                                                            "confidence": [
                                                              2020.7273353780777,
                                                              2020.8464994481467
                                                            ],
                                                            "value": 2020.8016947009548
                                                          },
                                                          "subclade_membership": {
                                                            "value": "20B"
                                                          }
                                                        }
                                                      },
                                                      {
                                                        "branch_attrs": {
                                                          "mutations": {
                                                            "nuc": [
                                                              "C10702T"
                                                            ]
                                                          }
                                                        },
                                                        "children": [
                                                          {
                                                            "branch_attrs": {
                                                              "labels": {
                                                                "aa": "ORF1a: N1139S"
                                                              },
                                                              "mutations": {
                                                                "ORF1a": [
                                                                  "N1139S"
                                                                ],
                                                                "nuc": [
                                                                  "A3681G",
                                                                  "A26219G"
                                                                ]
                                                              }
                                                            },
                                                            "children": [
                                                              {
                                                                "branch_attrs": {
                                                                  "mutations": {
                                                                    "nuc": [
                                                                      "C12439T"
                                                                    ]
                                                                  }
                                                                },
                                                                "name": "Brazil/AM-20842393GA/2020",
                                                                "node_attrs": {

                                                                  "author": {
                                                                    "author": "Valdinete Nascimento et al",
                                                                    "value": "Valdinete Nascimento et al B"
                                                                  },
                                                                  "clade_membership": {
                                                                    "value": "20B"
                                                                  },
                                                                  "country": {
                                                                    "value": "Brazil"
                                                                  },
                                                                  "div": 21,
                                                                  "division": {
                                                                    "value": "Amazonas BR"
                                                                  },
                                                                  "division_exposure": {
                                                                    "value": "Amazonas BR"
                                                                  },
                                                                  "gisaid_epi_isl": {
                                                                    "value": "EPI_ISL_801395"
                                                                  },
                                                                  "host": {
                                                                    "value": "Human"
                                                                  },
                                                                  "custom_location": {
                                                                    "confidence": {
                                                                      "Brazil": 1.0
                                                                    },
                                                                    "entropy": -1.000088900581841e-12,
                                                                    "value": "Brazil"
                                                                  },
                                                                  "location": {
                                                                    "value": "Manaus"
                                                                  },
                                                                  "num_date": {
                                                                    "confidence": [
                                                                      2020.8401639344263,
                                                                      2020.8401639344263
                                                                    ],
                                                                    "value": 2020.8401639344263
                                                                  },
                                                                  "originating_lab": {
                                                                    "value": "Laboratorio de Ecologia de Doencas Transmissiveis na Amazonia, Instituto Leonidas e Maria Deane - Fiocruz Amazonia"
                                                                  },
                                                                  "pangolin_lineage": {
                                                                    "value": "B.1.1.28"
                                                                  },
                                                                  "recency": {
                                                                    "value": "Older"
                                                                  },
                                                                  "region": {
                                                                    "value": "South America"
                                                                  },
                                                                  "region_exposure": {
                                                                    "value": "South America"
                                                                  },

                                                                  "subclade_membership": {
                                                                    "value": "20B"
                                                                  },
                                                                  "submitting_lab": {
                                                                    "value": "Laboratorio de Ecologia de Doencas Transmissiveis na Amazonia, Instituto Leonidas e Maria Deane - Fiocruz Amazonia"
                                                                  },
                                                                  "url": "https://www.gisaid.org"
                                                                }
                                                              },
                                                              {
                                                                "branch_attrs": {
                                                                  "mutations": {}
                                                                },
                                                                "name": "Brazil/AM-20842378LB/2020",
                                                                "node_attrs": {

                                                                  "author": {
                                                                    "author": "Valdinete Nascimento et al",
                                                                    "value": "Valdinete Nascimento et al B"
                                                                  },
                                                                  "clade_membership": {
                                                                    "value": "20B"
                                                                  },
                                                                  "country": {
                                                                    "value": "Brazil"
                                                                  },
                                                                  "div": 20,
                                                                  "division": {
                                                                    "value": "Amazonas BR"
                                                                  },
                                                                  "division_exposure": {
                                                                    "value": "Amazonas BR"
                                                                  },
                                                                  "gisaid_epi_isl": {
                                                                    "value": "EPI_ISL_801394"
                                                                  },
                                                                  "host": {
                                                                    "value": "Human"
                                                                  },
                                                                  "custom_location": {
                                                                    "confidence": {
                                                                      "Brazil": 1.0
                                                                    },
                                                                    "entropy": -1.000088900581841e-12,
                                                                    "value": "Brazil"
                                                                  },
                                                                  "location": {
                                                                    "value": "Manaus"
                                                                  },
                                                                  "num_date": {
                                                                    "confidence": [
                                                                      2020.8265027322404,
                                                                      2020.8265027322404
                                                                    ],
                                                                    "value": 2020.8265027322404
                                                                  },
                                                                  "originating_lab": {
                                                                    "value": "Laboratorio de Ecologia de Doencas Transmissiveis na Amazonia, Instituto Leonidas e Maria Deane - Fiocruz Amazonia"
                                                                  },
                                                                  "pangolin_lineage": {
                                                                    "value": "B.1.1.28"
                                                                  },
                                                                  "recency": {
                                                                    "value": "Older"
                                                                  },
                                                                  "region": {
                                                                    "value": "South America"
                                                                  },
                                                                  "region_exposure": {
                                                                    "value": "South America"
                                                                  },

                                                                  "subclade_membership": {
                                                                    "value": "20B"
                                                                  },
                                                                  "submitting_lab": {
                                                                    "value": "Laboratorio de Ecologia de Doencas Transmissiveis na Amazonia, Instituto Leonidas e Maria Deane - Fiocruz Amazonia"
                                                                  },
                                                                  "url": "https://www.gisaid.org"
                                                                }
                                                              }
                                                            ],
                                                            "name": "NODE_0001633",
                                                            "node_attrs": {
                                                              "clade_membership": {
                                                                "value": "20B"
                                                              },
                                                              "div": 20,
                                                              "custom_location": {
                                                                "confidence": {
                                                                  "Brazil": 0.9990199168942304
                                                                },
                                                                "entropy": 0.008181518274699266,
                                                                "value": "Brazil"
                                                              },
                                                              "num_date": {
                                                                "confidence": [
                                                                  2020.7876889034956,
                                                                  2020.8265027322404
                                                                ],
                                                                "value": 2020.8258485485296
                                                              },
                                                              "subclade_membership": {
                                                                "value": "20B"
                                                              }
                                                            }
                                                          },
                                                          {
                                                            "branch_attrs": {
                                                              "labels": {
                                                                "aa": "ORF7a: T120I"
                                                              },
                                                              "mutations": {
                                                                "ORF7a": [
                                                                  "T120I"
                                                                ],
                                                                "nuc": [
                                                                  "C27752T"
                                                                ]
                                                              }
                                                            },
                                                            "children": [
                                                              {
                                                                "branch_attrs": {
                                                                  "labels": {
                                                                    "aa": "ORF1a: H81X, G82-, H83-, V84-, M85-, V86X, A690V"
                                                                  },
                                                                  "mutations": {
                                                                    "ORF1a": [
                                                                      "H81X",
```
