## Supplementary Data 2 for "Emergence of the novel SARS-CoV-2 lineage P.4.1 and massive spread of P.2 in South Brazil": ncov_CVL_RS_South_America_14Abr2021.json (part 53 of 64)

```
                                                                      "G82-",
                                                                      "H83-",
                                                                      "V84-",
                                                                      "M85-",
                                                                      "V86X",
                                                                      "A690V"
                                                                    ],
                                                                    "nuc": [
                                                                      "T508-",
                                                                      "G509-",
                                                                      "G510-",
                                                                      "T511-",
                                                                      "C512-",
                                                                      "A513-",
                                                                      "T514-",
                                                                      "G515-",
                                                                      "T516-",
                                                                      "T517-",
                                                                      "A518-",
                                                                      "T519-",
                                                                      "G520-",
                                                                      "G521-",
                                                                      "T522-",
                                                                      "C2334T",
                                                                      "A22339C",
                                                                      "C23575T"
                                                                    ]
                                                                  }
                                                                },
                                                                "name": "Brazil/AM-20843383RG/2020",
                                                                "node_attrs": {

                                                                  "author": {
                                                                    "author": "Valdinete Nascimento et al",
                                                                    "value": "Valdinete Nascimento et al B"
                                                                  },
                                                                  "clade_membership": {
                                                                    "value": "20B"
                                                                  },
                                                                  "country": {
                                                                    "value": "Brazil"
                                                                  },
                                                                  "div": 22,
                                                                  "division": {
                                                                    "value": "Amazonas BR"
                                                                  },
                                                                  "division_exposure": {
                                                                    "value": "Amazonas BR"
                                                                  },
                                                                  "gisaid_epi_isl": {
                                                                    "value": "EPI_ISL_1068161"
                                                                  },
                                                                  "host": {
                                                                    "value": "Human"
                                                                  },
                                                                  "custom_location": {
                                                                    "confidence": {
                                                                      "Brazil": 1.0
                                                                    },
                                                                    "entropy": -1.000088900581841e-12,
                                                                    "value": "Brazil"
                                                                  },
                                                                  "location": {
                                                                    "value": "Manaus"
                                                                  },
                                                                  "num_date": {
                                                                    "confidence": [
                                                                      2020.9931693989072,
                                                                      2020.9931693989072
                                                                    ],
                                                                    "value": 2020.9931693989072
                                                                  },
                                                                  "originating_lab": {
                                                                    "value": "Laboratorio de Ecologia de Doencas Transmissiveis na Amazonia, Instituto Leonidas e Maria Deane - Fiocruz Amazonia"
                                                                  },
                                                                  "pangolin_lineage": {
                                                                    "value": "B.1.1.28"
                                                                  },
                                                                  "recency": {
                                                                    "value": "One week ago"
                                                                  },
                                                                  "region": {
                                                                    "value": "South America"
                                                                  },
                                                                  "region_exposure": {
                                                                    "value": "South America"
                                                                  },

                                                                  "subclade_membership": {
                                                                    "value": "20B"
                                                                  },
                                                                  "submitting_lab": {
                                                                    "value": "Laboratorio de Ecologia de Doencas Transmissiveis na Amazonia, Instituto Leonidas e Maria Deane - Fiocruz Amazonia"
                                                                  },
                                                                  "url": "https://www.gisaid.org"
                                                                }
                                                              },
                                                              {
                                                                "branch_attrs": {
                                                                  "labels": {
                                                                    "aa": "ORF1b: G977V, E1728D"
                                                                  },
                                                                  "mutations": {
                                                                    "ORF1b": [
                                                                      "G977V",
                                                                      "E1728D"
                                                                    ],
                                                                    "nuc": [
                                                                      "C3817T",
                                                                      "G16397T",
                                                                      "C16989T",
                                                                      "G18651T"
                                                                    ]
                                                                  }
                                                                },
                                                                "children": [
                                                                  {
                                                                    "branch_attrs": {
                                                                      "mutations": {}
                                                                    },
                                                                    "name": "Brazil/AM-L70-CD1715/2020",
                                                                    "node_attrs": {
                                                                      "author": {
                                                                        "author": "Nuno Faria et al",
                                                                        "value": "Nuno Faria et al"
                                                                      },
                                                                      "clade_membership": {
                                                                        "value": "20B"
                                                                      },
                                                                      "country": {
                                                                        "value": "Brazil"
                                                                      },
                                                                      "div": 23,
                                                                      "division": {
                                                                        "value": "Amazonas BR"
                                                                      },
                                                                      "division_exposure": {
                                                                        "value": "Amazonas BR"
                                                                      },
                                                                      "gisaid_epi_isl": {
                                                                        "value": "EPI_ISL_804825"
                                                                      },
                                                                      "host": {
                                                                        "value": "Human"
                                                                      },
                                                                      "custom_location": {
                                                                        "confidence": {
                                                                          "Brazil": 1.0
                                                                        },
                                                                        "entropy": -1.000088900581841e-12,
                                                                        "value": "Brazil"
                                                                      },
                                                                      "num_date": {
                                                                        "confidence": [
                                                                          2020.954918032787,
                                                                          2020.954918032787
                                                                        ],
                                                                        "value": 2020.954918032787
                                                                      },
                                                                      "originating_lab": {
                                                                        "value": "DB Diagnosticos do Brasil"
                                                                      },
                                                                      "pangolin_lineage": {
                                                                        "value": "B.1.1.28"
                                                                      },
                                                                      "recency": {
                                                                        "value": "Older"
                                                                      },
                                                                      "region": {
                                                                        "value": "South America"
                                                                      },
                                                                      "region_exposure": {
                                                                        "value": "South America"
                                                                      },
                                                                      "subclade_membership": {
                                                                        "value": "20B"
                                                                      },
                                                                      "submitting_lab": {
                                                                        "value": "Laborat\u00f3rio de Parasitologia M\u00e9dica - Instituto de Medicina Tropical - Universidade de S\u00e3o Paulo"
                                                                      },
                                                                      "url": "https://www.gisaid.org"
                                                                    }
                                                                  },
                                                                  {
                                                                    "branch_attrs": {
                                                                      "mutations": {}
                                                                    },
                                                                    "name": "Brazil/AM-L70-71-CD1715/2020",
                                                                    "node_attrs": {
                                                                      "author": {
                                                                        "author": "Brazil-UK Centre for Arbovirus Discovery Diagnosis Genomics et al",
                                                                        "value": "Brazil-UK Centre for Arbovirus Discovery Diagnosis Genomics et al"
                                                                      },
                                                                      "clade_membership": {
                                                                        "value": "20B"
                                                                      },
                                                                      "country": {
                                                                        "value": "Brazil"
                                                                      },
                                                                      "div": 23,
                                                                      "division": {
                                                                        "value": "Amazonas BR"
                                                                      },
                                                                      "division_exposure": {
                                                                        "value": "Amazonas BR"
                                                                      },
                                                                      "gisaid_epi_isl": {
                                                                        "value": "EPI_ISL_1060920"
                                                                      },
                                                                      "host": {
                                                                        "value": "Human"
                                                                      },
                                                                      "custom_location": {
                                                                        "confidence": {
                                                                          "Brazil": 1.0
                                                                        },
                                                                        "entropy": -1.000088900581841e-12,
                                                                        "value": "Brazil"
                                                                      },
                                                                      "location": {
                                                                        "value": "Manaus"
                                                                      },
                                                                      "num_date": {
                                                                        "confidence": [
                                                                          2020.954918032787,
                                                                          2020.954918032787
                                                                        ],
                                                                        "value": 2020.954918032787
                                                                      },
                                                                      "originating_lab": {
                                                                        "value": "DB Diagnosticos do Brasil"
                                                                      },
                                                                      "pangolin_lineage": {
                                                                        "value": "B.1.1.28"
                                                                      },
                                                                      "recency": {
                                                                        "value": "One week ago"
                                                                      },
                                                                      "region": {
                                                                        "value": "South America"
                                                                      },
                                                                      "region_exposure": {
                                                                        "value": "South America"
                                                                      },
                                                                      "subclade_membership": {
                                                                        "value": "20B"
                                                                      },
                                                                      "submitting_lab": {
                                                                        "value": "Instituto de Medicina Tropical de Sao Paulo"
                                                                      },
                                                                      "url": "https://www.gisaid.org"
                                                                    }
                                                                  }
                                                                ],
                                                                "name": "NODE_0001635",
                                                                "node_attrs": {
                                                                  "clade_membership": {
                                                                    "value": "20B"
                                                                  },
                                                                  "div": 23,
                                                                  "custom_location": {
                                                                    "confidence": {
                                                                      "Brazil": 0.9990283656663173
                                                                    },
                                                                    "entropy": 0.008121338189593291,
                                                                    "value": "Brazil"
                                                                  },
                                                                  "num_date": {
                                                                    "confidence": [
                                                                      2020.9257207770756,
                                                                      2020.954918032787
                                                                    ],
                                                                    "value": 2020.954918032787
                                                                  },
                                                                  "subclade_membership": {
                                                                    "value": "20B"
                                                                  }
                                                                }
                                                              }
                                                            ],
                                                            "name": "NODE_0001634",
                                                            "node_attrs": {
                                                              "clade_membership": {
                                                                "value": "20B"
                                                              },
                                                              "div": 19,
                                                              "custom_location": {
                                                                "confidence": {
                                                                  "Brazil": 0.9989351972795505
                                                                },
                                                                "entropy": 0.008787093991001374,
                                                                "value": "Brazil"
                                                              },
                                                              "num_date": {
                                                                "confidence": [
                                                                  2020.7364800418586,
                                                                  2020.873601267595
                                                                ],
                                                                "value": 2020.8252806548546
                                                              },
                                                              "subclade_membership": {
                                                                "value": "20B"
                                                              }
                                                            }
                                                          }
                                                        ],
                                                        "name": "NODE_0001632",
                                                        "node_attrs": {
                                                          "clade_membership": {
                                                            "value": "20B"
                                                          },
                                                          "div": 18,
                                                          "custom_location": {
                                                            "confidence": {
                                                              "Brazil": 0.9988336476974923,
                                                              "Rio Grande do Sul": 0.001035247142453019
                                                            },
                                                            "entropy": 0.009502503393599414,
                                                            "value": "Brazil"
                                                          },
                                                          "num_date": {
                                                            "confidence": [
                                                              2020.6623189083389,
                                                              2020.8118646365294
                                                            ],
                                                            "value": 2020.7638451739015
                                                          },
                                                          "subclade_membership": {
                                                            "value": "20B"
                                                          }
                                                        }
                                                      }
                                                    ],
                                                    "name": "NODE_0001629",
                                                    "node_attrs": {
                                                      "clade_membership": {
                                                        "value": "20B"
                                                      },
                                                      "div": 17,
                                                      "custom_location": {
                                                        "confidence": {
                                                          "Brazil": 0.998824253845986,
                                                          "Rio Grande do Sul": 0.0010444037078972477
                                                        },
                                                        "entropy": 0.00956756848602524,
                                                        "value": "Brazil"
                                                      },
                                                      "num_date": {
                                                        "confidence": [
                                                          2020.5059821120863,
                                                          2020.8004418087335
                                                        ],
                                                        "value": 2020.7057437573615
                                                      },
                                                      "subclade_membership": {
                                                        "value": "20B"
                                                      }
                                                    }
                                                  }
                                                ],
                                                "name": "NODE_0003661",
                                                "node_attrs": {
                                                  "clade_membership": {
                                                    "value": "20B"
                                                  },
                                                  "div": 15,
                                                  "custom_location": {
                                                    "confidence": {
                                                      "Brazil": 0.9989155332231577
                                                    },
                                                    "entropy": 0.008925053668640314,
                                                    "value": "Brazil"
                                                  },
                                                  "num_date": {
                                                    "confidence": [
                                                      2020.3573756394617,
                                                      2020.7406619632832
                                                    ],
                                                    "value": 2020.5933237762938
                                                  },
                                                  "subclade_membership": {
                                                    "value": "20B"
                                                  }
                                                }
                                              },
                                              {
                                                "branch_attrs": {
                                                  "labels": {
                                                    "aa": "ORF1a: P371S; ORF1b: K771R, P2256S"
                                                  },
                                                  "mutations": {
                                                    "ORF1a": [
                                                      "P371S"
                                                    ],
                                                    "ORF1b": [
                                                      "K771R",
                                                      "P2256S"
                                                    ],
                                                    "nuc": [
                                                      "C1376T",
                                                      "A15779G",
                                                      "C17550T",
                                                      "C20233T"
                                                    ]
                                                  }
                                                },
                                                "children": [
                                                  {
                                                    "branch_attrs": {
                                                      "labels": {
                                                        "aa": "ORF1a: I659L"
                                                      },
                                                      "mutations": {
                                                        "ORF1a": [
                                                          "I659L"
                                                        ],
                                                        "nuc": [
                                                          "A2240C",
                                                          "C6541T",
                                                          "C19185T",
                                                          "A24253G"
                                                        ]
                                                      }
                                                    },
                                                    "children": [
                                                      {
                                                        "branch_attrs": {
                                                          "labels": {
                                                            "aa": "ORF1b: H1550Y; ORF3a: L83V; S: E154Q"
                                                          },
                                                          "mutations": {
                                                            "ORF1b": [
                                                              "H1550Y"
                                                            ],
                                                            "ORF3a": [
                                                              "L83V"
                                                            ],
                                                            "S": [
                                                              "E154Q"
                                                            ],
                                                            "nuc": [
                                                              "C4012T",
                                                              "C18115T",
                                                              "C18894T",
                                                              "G22022C",
                                                              "T25639G"
                                                            ]
                                                          }
                                                        },
                                                        "name": "Brazil/AM-20843242IB/2020",
                                                        "node_attrs": {

                                                          "author": {
                                                            "author": "Valdinete Nascimento et al",
                                                            "value": "Valdinete Nascimento et al B"
                                                          },
                                                          "clade_membership": {
                                                            "value": "20B"
                                                          },
                                                          "country": {
                                                            "value": "Brazil"
                                                          },
                                                          "div": 28,
                                                          "division": {
                                                            "value": "Amazonas BR"
                                                          },
                                                          "division_exposure": {
                                                            "value": "Amazonas BR"
                                                          },
                                                          "gisaid_epi_isl": {
                                                            "value": "EPI_ISL_1068152"
                                                          },
                                                          "host": {
                                                            "value": "Human"
                                                          },
                                                          "custom_location": {
                                                            "confidence": {
                                                              "Brazil": 1.0
                                                            },
                                                            "entropy": -1.000088900581841e-12,
                                                            "value": "Brazil"
                                                          },
                                                          "location": {
                                                            "value": "Manaus"
                                                          },
                                                          "num_date": {
                                                            "confidence": [
                                                              2020.9767759562842,
                                                              2020.9767759562842
                                                            ],
                                                            "value": 2020.9767759562842
                                                          },
                                                          "originating_lab": {
                                                            "value": "Laboratorio de Ecologia de Doencas Transmissiveis na Amazonia, Instituto Leonidas e Maria Deane - Fiocruz Amazonia"
                                                          },
                                                          "pangolin_lineage": {
                                                            "value": "B.1.1.28"
                                                          },
                                                          "recency": {
                                                            "value": "One week ago"
                                                          },
                                                          "region": {
                                                            "value": "South America"
                                                          },
                                                          "region_exposure": {
                                                            "value": "South America"
                                                          },

                                                          "subclade_membership": {
                                                            "value": "20B"
                                                          },
                                                          "submitting_lab": {
                                                            "value": "Laboratorio de Ecologia de Doencas Transmissiveis na Amazonia, Instituto Leonidas e Maria Deane - Fiocruz Amazonia"
                                                          },
                                                          "url": "https://www.gisaid.org"
                                                        }
                                                      },
                                                      {
                                                        "branch_attrs": {
                                                          "mutations": {
                                                            "nuc": [
                                                              "G29254T"
                                                            ]
                                                          }
                                                        },
                                                        "children": [
                                                          {
                                                            "branch_attrs": {
                                                              "mutations": {
                                                                "nuc": [
                                                                  "C19170T"
                                                                ]
                                                              }
                                                            },
                                                            "name": "Brazil/AM-L87-CD2708/2020",
                                                            "node_attrs": {
                                                              "author": {
                                                                "author": "Brazil-UK Centre for Arbovirus Discovery Diagnosis Genomics et al",
                                                                "value": "Brazil-UK Centre for Arbovirus Discovery Diagnosis Genomics et al"
                                                              },
                                                              "clade_membership": {
                                                                "value": "20B"
                                                              },
                                                              "country": {
                                                                "value": "Brazil"
                                                              },
                                                              "div": 25,
                                                              "division": {
                                                                "value": "Amazonas BR"
                                                              },
                                                              "division_exposure": {
                                                                "value": "Amazonas BR"
                                                              },
                                                              "gisaid_epi_isl": {
                                                                "value": "EPI_ISL_1060893"
                                                              },
                                                              "host": {
                                                                "value": "Human"
                                                              },
                                                              "custom_location": {
                                                                "confidence": {
                                                                  "Brazil": 1.0
                                                                },
                                                                "entropy": -1.000088900581841e-12,
                                                                "value": "Brazil"
                                                              },
                                                              "location": {
                                                                "value": "Manaus"
                                                              },
                                                              "num_date": {
                                                                "confidence": [
                                                                  2020.8620218579235,
                                                                  2020.8620218579235
                                                                ],
                                                                "value": 2020.8620218579235
                                                              },
                                                              "originating_lab": {
                                                                "value": "CDL Laboratorio Santos e Vidal LTDA."
                                                              },
                                                              "pangolin_lineage": {
                                                                "value": "B.1.1.10"
                                                              },
                                                              "recency": {
                                                                "value": "One week ago"
                                                              },
                                                              "region": {
                                                                "value": "South America"
                                                              },
                                                              "region_exposure": {
                                                                "value": "South America"
                                                              },
                                                              "subclade_membership": {
                                                                "value": "20B"
                                                              },
                                                              "submitting_lab": {
                                                                "value": "Instituto de Medicina Tropical de Sao Paulo"
                                                              },
                                                              "url": "https://www.gisaid.org"
                                                            }
                                                          },
                                                          {
                                                            "branch_attrs": {
                                                              "mutations": {}
                                                            },
                                                            "name": "Brazil/AM-L87-CD2702/2020",
                                                            "node_attrs": {
                                                              "author": {
                                                                "author": "Brazil-UK Centre for Arbovirus Discovery Diagnosis Genomics et al",
                                                                "value": "Brazil-UK Centre for Arbovirus Discovery Diagnosis Genomics et al"
                                                              },
                                                              "clade_membership": {
                                                                "value": "20B"
                                                              },
                                                              "country": {
                                                                "value": "Brazil"
                                                              },
                                                              "div": 24,
                                                              "division": {
                                                                "value": "Amazonas BR"
                                                              },
                                                              "division_exposure": {
                                                                "value": "Amazonas BR"
                                                              },
                                                              "gisaid_epi_isl": {
                                                                "value": "EPI_ISL_1060916"
                                                              },
                                                              "host": {
                                                                "value": "Human"
                                                              },
                                                              "custom_location": {
                                                                "confidence": {
                                                                  "Brazil": 1.0
                                                                },
                                                                "entropy": -1.000088900581841e-12,
                                                                "value": "Brazil"
                                                              },
                                                              "location": {
                                                                "value": "Manaus"
                                                              },
                                                              "num_date": {
                                                                "confidence": [
                                                                  2020.8483606557377,
                                                                  2020.8483606557377
                                                                ],
                                                                "value": 2020.8483606557377
                                                              },
                                                              "originating_lab": {
                                                                "value": "CDL Laboratorio Santos e Vidal LTDA."
                                                              },
                                                              "pangolin_lineage": {
                                                                "value": "B.1.1.28"
                                                              },
                                                              "recency": {
                                                                "value": "One week ago"
                                                              },
                                                              "region": {
                                                                "value": "South America"
                                                              },
                                                              "region_exposure": {
                                                                "value": "South America"
                                                              },
                                                              "subclade_membership": {
                                                                "value": "20B"
                                                              },
                                                              "submitting_lab": {
                                                                "value": "Instituto de Medicina Tropical de Sao Paulo"
                                                              },
                                                              "url": "https://www.gisaid.org"
                                                            }
                                                          }
                                                        ],
                                                        "name": "NODE_0001638",
                                                        "node_attrs": {
                                                          "clade_membership": {
                                                            "value": "20B"
                                                          },
                                                          "div": 24,
                                                          "custom_location": {
                                                            "confidence": {
                                                              "Brazil": 0.9990282113433011
                                                            },
                                                            "entropy": 0.00812243137460106,
                                                            "value": "Brazil"
                                                          },
                                                          "num_date": {
                                                            "confidence": [
                                                              2020.797662751051,
                                                              2020.8483606557377
                                                            ],
                                                            "value": 2020.845219611823
                                                          },
                                                          "subclade_membership": {
                                                            "value": "20B"
                                                          }
                                                        }
                                                      }
                                                    ],
                                                    "name": "NODE_0001637",
                                                    "node_attrs": {
                                                      "clade_membership": {
                                                        "value": "20B"
                                                      },
                                                      "div": 23,
                                                      "custom_location": {
                                                        "confidence": {
                                                          "Brazil": 0.9989333831643749
                                                        },
                                                        "entropy": 0.008799786720927148,
                                                        "value": "Brazil"
                                                      },
                                                      "num_date": {
                                                        "confidence": [
                                                          2020.73114238132,
                                                          2020.8458212508972
                                                        ],
                                                        "value": 2020.7982039617234
                                                      },
                                                      "subclade_membership": {
                                                        "value": "20B"
                                                      }
                                                    }
                                                  },
                                                  {
                                                    "branch_attrs": {
                                                      "labels": {
                                                        "aa": "ORF1a: P2792S"
                                                      },
                                                      "mutations": {
                                                        "ORF1a": [
                                                          "P2792S"
                                                        ],
                                                        "nuc": [
                                                          "C8639T"
                                                        ]
                                                      }
                                                    },
                                                    "children": [
                                                      {
                                                        "branch_attrs": {
                                                          "labels": {
                                                            "aa": "ORF1a: G137A, P1921L"
                                                          },
                                                          "mutations": {
                                                            "ORF1a": [
                                                              "G137A",
                                                              "P1921L"
                                                            ],
                                                            "nuc": [
                                                              "G675C",
                                                              "C6027T",
                                                              "C10834T",
                                                              "G18612A",
                                                              "C21646T"
                                                            ]
                                                          }
                                                        },
                                                        "children": [
                                                          {
                                                            "branch_attrs": {
                                                              "mutations": {}
                                                            },
                                                            "name": "Brazil/AM-L70-CD1731/2020",
                                                            "node_attrs": {
                                                              "author": {
                                                                "author": "Nuno Faria et al",
                                                                "value": "Nuno Faria et al"
                                                              },
                                                              "clade_membership": {
                                                                "value": "20B"
                                                              },
                                                              "country": {
                                                                "value": "Brazil"
                                                              },
                                                              "div": 25,
                                                              "division": {
                                                                "value": "Amazonas BR"
                                                              },
                                                              "division_exposure": {
                                                                "value": "Amazonas BR"
                                                              },
                                                              "gisaid_epi_isl": {
                                                                "value": "EPI_ISL_804817"
                                                              },
                                                              "host": {
                                                                "value": "Human"
                                                              },
                                                              "custom_location": {
                                                                "confidence": {
                                                                  "Brazil": 1.0
                                                                },
                                                                "entropy": -1.000088900581841e-12,
                                                                "value": "Brazil"
                                                              },
                                                              "num_date": {
                                                                "confidence": [
                                                                  2020.9603825136612,
                                                                  2020.9603825136612
                                                                ],
                                                                "value": 2020.9603825136612
                                                              },
                                                              "originating_lab": {
                                                                "value": "DB Diagnosticos do Brasil"
                                                              },
                                                              "pangolin_lineage": {
                                                                "value": "B.1.1.28"
                                                              },
                                                              "recency": {
                                                                "value": "Older"
                                                              },
                                                              "region": {
                                                                "value": "South America"
                                                              },
                                                              "region_exposure": {
                                                                "value": "South America"
                                                              },
                                                              "subclade_membership": {
                                                                "value": "20B"
                                                              },
                                                              "submitting_lab": {
                                                                "value": "Laborat\u00f3rio de Parasitologia M\u00e9dica - Instituto de Medicina Tropical - Universidade de S\u00e3o Paulo"
                                                              },
                                                              "url": "https://www.gisaid.org"
                                                            }
                                                          },
                                                          {
                                                            "branch_attrs": {
                                                              "mutations": {}
                                                            },
                                                            "name": "Brazil/AM-L70-71-CD1731/2020",
                                                            "node_attrs": {
                                                              "author": {
                                                                "author": "Brazil-UK Centre for Arbovirus Discovery Diagnosis Genomics et al",
                                                                "value": "Brazil-UK Centre for Arbovirus Discovery Diagnosis Genomics et al"
                                                              },
                                                              "clade_membership": {
                                                                "value": "20B"
                                                              },
                                                              "country": {
                                                                "value": "Brazil"
                                                              },
                                                              "div": 25,
                                                              "division": {
                                                                "value": "Amazonas BR"
                                                              },
                                                              "division_exposure": {
                                                                "value": "Amazonas BR"
                                                              },
                                                              "gisaid_epi_isl": {
                                                                "value": "EPI_ISL_1060887"
                                                              },
                                                              "host": {
                                                                "value": "Human"
                                                              },
                                                              "custom_location": {
                                                                "confidence": {
                                                                  "Brazil": 1.0
                                                                },
                                                                "entropy": -1.000088900581841e-12,
                                                                "value": "Brazil"
                                                              },
                                                              "location": {
                                                                "value": "Manaus"
                                                              },
                                                              "num_date": {
                                                                "confidence": [
                                                                  2020.9603825136612,
                                                                  2020.9603825136612
                                                                ],
                                                                "value": 2020.9603825136612
                                                              },
                                                              "originating_lab": {
                                                                "value": "DB Diagnosticos do Brasil"
                                                              },
                                                              "pangolin_lineage": {
                                                                "value": "B.1.1.28"
                                                              },
                                                              "recency": {
                                                                "value": "One week ago"
                                                              },
                                                              "region": {
                                                                "value": "South America"
                                                              },
                                                              "region_exposure": {
                                                                "value": "South America"
                                                              },
                                                              "subclade_membership": {
                                                                "value": "20B"
                                                              },
                                                              "submitting_lab": {
                                                                "value": "Instituto de Medicina Tropical de Sao Paulo"
                                                              },
                                                              "url": "https://www.gisaid.org"
                                                            }
                                                          }
                                                        ],
                                                        "name": "NODE_0001643",
                                                        "node_attrs": {
                                                          "clade_membership": {
                                                            "value": "20B"
                                                          },
                                                          "div": 25,
                                                          "custom_location": {
                                                            "confidence": {
                                                              "Brazil": 0.9990189840274445
                                                            },
                                                            "entropy": 0.00818812789639529,
                                                            "value": "Brazil"
                                                          },
                                                          "num_date": {
                                                            "confidence": [
                                                              2020.927353529864,
                                                              2020.9603825136612
                                                            ],
                                                            "value": 2020.9603825136612
                                                          },
                                                          "subclade_membership": {
                                                            "value": "20B"
                                                          }
                                                        }
                                                      },
                                                      {
                                                        "branch_attrs": {
                                                          "mutations": {}
                                                        },
                                                        "children": [
                                                          {
                                                            "branch_attrs": {
                                                              "labels": {
                                                                "aa": "ORF1a: G268E"
                                                              },
                                                              "mutations": {
                                                                "ORF1a": [
                                                                  "G268E"
                                                                ],
                                                                "nuc": [
                                                                  "G1068A"
                                                                ]
                                                              }
                                                            },
                                                            "children": [
                                                              {
                                                                "branch_attrs": {
                                                                  "mutations": {}
                                                                },
                                                                "name": "Brazil/AM-L87-CD2704/2020",
                                                                "node_attrs": {
                                                                  "author": {
                                                                    "author": "Brazil-UK Centre for Arbovirus Discovery Diagnosis Genomics et al",
                                                                    "value": "Brazil-UK Centre for Arbovirus Discovery Diagnosis Genomics et al"
                                                                  },
                                                                  "clade_membership": {
                                                                    "value": "20B"
                                                                  },
                                                                  "country": {
                                                                    "value": "Brazil"
                                                                  },
                                                                  "div": 21,
                                                                  "division": {
                                                                    "value": "Amazonas BR"
                                                                  },
                                                                  "division_exposure": {
                                                                    "value": "Amazonas BR"
                                                                  },
                                                                  "gisaid_epi_isl": {
                                                                    "value": "EPI_ISL_1060903"
                                                                  },
                                                                  "host": {
                                                                    "value": "Human"
                                                                  },
                                                                  "custom_location": {
                                                                    "confidence": {
                                                                      "Brazil": 1.0
                                                                    },
                                                                    "entropy": -1.000088900581841e-12,
                                                                    "value": "Brazil"
                                                                  },
                                                                  "location": {
                                                                    "value": "Manaus"
                                                                  },
                                                                  "num_date": {
                                                                    "confidence": [
                                                                      2020.8756830601094,
                                                                      2020.8756830601094
                                                                    ],
                                                                    "value": 2020.8756830601094
                                                                  },
                                                                  "originating_lab": {
                                                                    "value": "CDL Laboratorio Santos e Vidal LTDA."
                                                                  },
                                                                  "pangolin_lineage": {
                                                                    "value": "B.1.1.28"
                                                                  },
                                                                  "recency": {
                                                                    "value": "One week ago"
                                                                  },
                                                                  "region": {
                                                                    "value": "South America"
                                                                  },
                                                                  "region_exposure": {
                                                                    "value": "South America"
                                                                  },
                                                                  "subclade_membership": {
                                                                    "value": "20B"
                                                                  },
                                                                  "submitting_lab": {
                                                                    "value": "Instituto de Medicina Tropical de Sao Paulo"
                                                                  },
                                                                  "url": "https://www.gisaid.org"
                                                                }
                                                              },
                                                              {
                                                                "branch_attrs": {
                                                                  "mutations": {}
                                                                },
                                                                "name": "Brazil/AM-20842652AF/2020",
                                                                "node_attrs": {

                                                                  "author": {
                                                                    "author": "Valdinete Nascimento et al",
                                                                    "value": "Valdinete Nascimento et al B"
                                                                  },
                                                                  "clade_membership": {
                                                                    "value": "20B"
                                                                  },
                                                                  "country": {
                                                                    "value": "Brazil"
                                                                  },
                                                                  "div": 21,
                                                                  "division": {
                                                                    "value": "Amazonas BR"
                                                                  },
                                                                  "division_exposure": {
                                                                    "value": "Amazonas BR"
                                                                  },
                                                                  "gisaid_epi_isl": {
                                                                    "value": "EPI_ISL_1068134"
                                                                  },
                                                                  "host": {
                                                                    "value": "Human"
                                                                  },
                                                                  "custom_location": {
                                                                    "confidence": {
                                                                      "Brazil": 1.0
                                                                    },
                                                                    "entropy": -1.000088900581841e-12,
                                                                    "value": "Brazil"
                                                                  },
                                                                  "location": {
                                                                    "value": "Manaus"
                                                                  },
                                                                  "num_date": {
                                                                    "confidence": [
                                                                      2020.8784153005465,
                                                                      2020.8784153005465
                                                                    ],
                                                                    "value": 2020.8784153005465
                                                                  },
                                                                  "originating_lab": {
                                                                    "value": "Laboratorio de Ecologia de Doencas Transmissiveis na Amazonia, Instituto Leonidas e Maria Deane - Fiocruz Amazonia"
                                                                  },
                                                                  "pangolin_lineage": {
                                                                    "value": "B.1.1.28"
                                                                  },
                                                                  "recency": {
                                                                    "value": "One week ago"
                                                                  },
                                                                  "region": {
                                                                    "value": "South America"
                                                                  },
                                                                  "region_exposure": {
                                                                    "value": "South America"
                                                                  },

                                                                  "subclade_membership": {
                                                                    "value": "20B"
                                                                  },
                                                                  "submitting_lab": {
                                                                    "value": "Laboratorio de Ecologia de Doencas Transmissiveis na Amazonia, Instituto Leonidas e Maria Deane - Fiocruz Amazonia"
                                                                  },
                                                                  "url": "https://www.gisaid.org"
                                                                }
                                                              }
                                                            ],
                                                            "name": "NODE_0001640",
                                                            "node_attrs": {
                                                              "clade_membership": {
                                                                "value": "20B"
                                                              },
                                                              "div": 21,
                                                              "custom_location": {
                                                                "confidence": {
                                                                  "Brazil": 0.9990199028335692
                                                                },
                                                                "entropy": 0.008181617660527758,
                                                                "value": "Brazil"
                                                              },
                                                              "num_date": {
                                                                "confidence": [
                                                                  2020.8303320704272,
                                                                  2020.8756830601094
                                                                ],
                                                                "value": 2020.8756830601094
                                                              },
                                                              "subclade_membership": {
                                                                "value": "20B"
                                                              }
                                                            }
                                                          },
                                                          {
                                                            "branch_attrs": {
                                                              "mutations": {}
                                                            },
                                                            "children": [
                                                              {
                                                                "branch_attrs": {
                                                                  "mutations": {}
                                                                },
                                                                "name": "Brazil/AM-20842350OC/2020",
                                                                "node_attrs": {

                                                                  "author": {
                                                                    "author": "Valdinete Nascimento et al",
                                                                    "value": "Valdinete Nascimento et al B"
                                                                  },
                                                                  "clade_membership": {
                                                                    "value": "20B"
                                                                  },
                                                                  "country": {
                                                                    "value": "Brazil"
                                                                  },
                                                                  "div": 20,
                                                                  "division": {
                                                                    "value": "Amazonas BR"
                                                                  },
                                                                  "division_exposure": {
                                                                    "value": "Amazonas BR"
                                                                  },
                                                                  "gisaid_epi_isl": {
                                                                    "value": "EPI_ISL_801393"
                                                                  },
                                                                  "host": {
                                                                    "value": "Human"
                                                                  },
                                                                  "custom_location": {
                                                                    "confidence": {
                                                                      "Brazil": 0.9999999999999999
                                                                    },
                                                                    "entropy": -9.99866855976916e-13,
                                                                    "value": "Brazil"
                                                                  },
                                                                  "location": {
                                                                    "value": "Manaus"
                                                                  },
                                                                  "num_date": {
                                                                    "confidence": [
                                                                      2020.8265027322404,
                                                                      2020.8265027322404
                                                                    ],
                                                                    "value": 2020.8265027322404
                                                                  },
                                                                  "originating_lab": {
                                                                    "value": "Laboratorio de Ecologia de Doencas Transmissiveis na Amazonia, Instituto Leonidas e Maria Deane - Fiocruz Amazonia"
                                                                  },
                                                                  "pangolin_lineage": {
                                                                    "value": "B.1.1.28"
                                                                  },
                                                                  "recency": {
                                                                    "value": "Older"
                                                                  },
                                                                  "region": {
                                                                    "value": "South America"
                                                                  },
                                                                  "region_exposure": {
                                                                    "value": "South America"
                                                                  },

                                                                  "subclade_membership": {
                                                                    "value": "20B"
                                                                  },
                                                                  "submitting_lab": {
                                                                    "value": "Laboratorio de Ecologia de Doencas Transmissiveis na Amazonia, Instituto Leonidas e Maria Deane - Fiocruz Amazonia"
                                                                  },
                                                                  "url": "https://www.gisaid.org"
                                                                }
                                                              },
                                                              {
                                                                "branch_attrs": {
                                                                  "labels": {
                                                                    "aa": "ORF1a: R184H, T4175I; S: V143X, Y144X, *1274X"
                                                                  },
                                                                  "mutations": {
                                                                    "ORF1a": [
                                                                      "R184H",
                                                                      "T4175I"
                                                                    ],
                                                                    "S": [
                                                                      "V143X",
                                                                      "Y144X",
                                                                      "*1274X"
                                                                    ],
                                                                    "nuc": [
                                                                      "G816A",
                                                                      "C12789T",
                                                                      "T21990-",
                                                                      "T21991-",
                                                                      "T21992-"
                                                                    ]
                                                                  }
                                                                },
                                                                "children": [
                                                                  {
                                                                    "branch_attrs": {
                                                                      "mutations": {}
                                                                    },
                                                                    "name": "Brazil/AM-L71-CD1748/2020",
                                                                    "node_attrs": {
                                                                      "author": {
                                                                        "author": "Nuno Faria et al",
                                                                        "value": "Nuno Faria et al"
                                                                      },
                                                                      "clade_membership": {
                                                                        "value": "20B"
                                                                      },
                                                                      "country": {
                                                                        "value": "Brazil"
                                                                      },
                                                                      "div": 22,
                                                                      "division": {
                                                                        "value": "Amazonas BR"
                                                                      },
                                                                      "division_exposure": {
                                                                        "value": "Amazonas BR"
                                                                      },
                                                                      "gisaid_epi_isl": {
                                                                        "value": "EPI_ISL_804834"
                                                                      },
                                                                      "host": {
                                                                        "value": "Human"
                                                                      },
                                                                      "custom_location": {
                                                                        "confidence": {
                                                                          "Brazil": 1.0
                                                                        },
                                                                        "entropy": -1.000088900581841e-12,
                                                                        "value": "Brazil"
                                                                      },
                                                                      "num_date": {
                                                                        "confidence": [
                                                                          2020.9767759562842,
                                                                          2020.9767759562842
                                                                        ],
                                                                        "value": 2020.9767759562842
                                                                      },
                                                                      "originating_lab": {
                                                                        "value": "DB Diagnosticos do Brasil"
                                                                      },
                                                                      "pangolin_lineage": {
                                                                        "value": "B.1.1.28"
                                                                      },
                                                                      "recency": {
                                                                        "value": "Older"
                                                                      },
                                                                      "region": {
                                                                        "value": "South America"
                                                                      },
                                                                      "region_exposure": {
                                                                        "value": "South America"
                                                                      },
                                                                      "subclade_membership": {
                                                                        "value": "20B"
                                                                      },
                                                                      "submitting_lab": {
                                                                        "value": "Laborat\u00f3rio de Parasitologia M\u00e9dica - Instituto de Medicina Tropical - Universidade de S\u00e3o Paulo"
                                                                      },
                                                                      "url": "https://www.gisaid.org"
                                                                    }
                                                                  },
                                                                  {
                                                                    "branch_attrs": {
                                                                      "mutations": {}
                                                                    },
                                                                    "name": "Brazil/AM-L70-71-CD1748/2020",
                                                                    "node_attrs": {
                                                                      "author": {
                                                                        "author": "Brazil-UK Centre for Arbovirus Discovery Diagnosis Genomics et al",
                                                                        "value": "Brazil-UK Centre for Arbovirus Discovery Diagnosis Genomics et al"
                                                                      },
                                                                      "clade_membership": {
                                                                        "value": "20B"
                                                                      },
                                                                      "country": {
                                                                        "value": "Brazil"
                                                                      },
                                                                      "div": 22,
                                                                      "division": {
                                                                        "value": "Amazonas BR"
                                                                      },
                                                                      "division_exposure": {
                                                                        "value": "Amazonas BR"
                                                                      },
                                                                      "gisaid_epi_isl": {
                                                                        "value": "EPI_ISL_1060949"
                                                                      },
                                                                      "host": {
                                                                        "value": "Human"
                                                                      },
                                                                      "custom_location": {
                                                                        "confidence": {
                                                                          "Brazil": 1.0
                                                                        },
                                                                        "entropy": -1.000088900581841e-12,
                                                                        "value": "Brazil"
                                                                      },
                                                                      "location": {
                                                                        "value": "Manaus"
                                                                      },
                                                                      "num_date": {
                                                                        "confidence": [
                                                                          2020.9767759562842,
                                                                          2020.9767759562842
                                                                        ],
                                                                        "value": 2020.9767759562842
                                                                      },
                                                                      "originating_lab": {
                                                                        "value": "DB Diagnosticos do Brasil"
                                                                      },
                                                                      "pangolin_lineage": {
                                                                        "value": "B.1.1.28"
                                                                      },
                                                                      "recency": {
                                                                        "value": "One week ago"
                                                                      },
                                                                      "region": {
                                                                        "value": "South America"
                                                                      },
                                                                      "region_exposure": {
                                                                        "value": "South America"
                                                                      },
                                                                      "subclade_membership": {
                                                                        "value": "20B"
                                                                      },
                                                                      "submitting_lab": {
                                                                        "value": "Instituto de Medicina Tropical de Sao Paulo"
                                                                      },
                                                                      "url": "https://www.gisaid.org"
                                                                    }
                                                                  }
                                                                ],
                                                                "name": "NODE_0001644",
                                                                "node_attrs": {
                                                                  "clade_membership": {
                                                                    "value": "20B"
                                                                  },
                                                                  "div": 22,
                                                                  "custom_location": {
                                                                    "confidence": {
                                                                      "Brazil": 0.999028364363383
                                                                    },
                                                                    "entropy": 0.008121347408449107,
                                                                    "value": "Brazil"
                                                                  },
                                                                  "num_date": {
                                                                    "confidence": [
                                                                      2020.9359004744504,
                                                                      2020.9767759562842
                                                                    ],
                                                                    "value": 2020.9767759562842
                                                                  },
                                                                  "subclade_membership": {
                                                                    "value": "20B"
                                                                  }
                                                                }
                                                              }
                                                            ],
                                                            "name": "NODE_0003529",
                                                            "node_attrs": {
                                                              "clade_membership": {
                                                                "value": "20B"
                                                              },
                                                              "div": 20,
                                                              "custom_location": {
                                                                "confidence": {
                                                                  "Brazil": 0.9989351820286125
                                                                },
                                                                "entropy": 0.0087872004320501,
                                                                "value": "Brazil"
                                                              },
                                                              "num_date": {
                                                                "confidence": [
                                                                  2020.7929369686299,
                                                                  2020.8265027322404
                                                                ],
                                                                "value": 2020.8265027322404
                                                              },
                                                              "subclade_membership": {
                                                                "value": "20B"
                                                              }
                                                            }
                                                          }
                                                        ],
                                                        "name": "NODE_0003524",
                                                        "node_attrs": {
                                                          "clade_membership": {
                                                            "value": "20B"
                                                          },
                                                          "div": 20,
                                                          "custom_location": {
                                                            "confidence": {
                                                              "Brazil": 0.9988334829063188,
                                                              "Rio Grande do Sul": 0.0010354108417163267
                                                            },
                                                            "entropy": 0.009503638390728573,
                                                            "value": "Brazil"
                                                          },
                                                          "num_date": {
                                                            "confidence": [
                                                              2020.7537815041476,
                                                              2020.824274368093
                                                            ],
                                                            "value": 2020.801990726619
                                                          },
                                                          "subclade_membership": {
                                                            "value": "20B"
                                                          }
                                                        }
                                                      }
                                                    ],
                                                    "name": "NODE_0001639",
                                                    "node_attrs": {
                                                      "clade_membership": {
                                                        "value": "20B"
                                                      },
                                                      "div": 20,
                                                      "custom_location": {
                                                        "confidence": {
                                                          "Brazil": 0.9988226171146336,
                                                          "Rio Grande do Sul": 0.0010460195659215167
                                                        },
                                                        "entropy": 0.009578849015073125,
                                                        "value": "Brazil"
                                                      },
                                                      "num_date": {
                                                        "confidence": [
                                                          2020.6905330956704,
                                                          2020.8232547930807
                                                        ],
                                                        "value": 2020.7659323097173
                                                      },
                                                      "subclade_membership": {
                                                        "value": "20B"
                                                      }
                                                    }
                                                  }
                                                ],
                                                "name": "NODE_0001636",
                                                "node_attrs": {
                                                  "clade_membership": {
                                                    "value": "20B"
                                                  },
                                                  "div": 19,
                                                  "custom_location": {
                                                    "confidence": {
                                                      "Brazil": 0.9988138520762048,
                                                      "Rio Grande do Sul": 0.0010545566335492028
                                                    },
                                                    "entropy": 0.009639487943020516,
                                                    "value": "Brazil"
                                                  },
                                                  "num_date": {
                                                    "confidence": [
                                                      2020.5002902826325,
                                                      2020.8023383328164
                                                    ],
                                                    "value": 2020.6870664683236
                                                  },
                                                  "subclade_membership": {
                                                    "value": "20B"
                                                  }
                                                }
                                              }
                                            ],
                                            "name": "NODE_0003503",
                                            "node_attrs": {
                                              "clade_membership": {
                                                "value": "20B"
                                              },
                                              "div": 15,
                                              "custom_location": {
                                                "confidence": {
                                                  "Brazil": 0.9988214184749518,
                                                  "Rio Grande do Sul": 0.0010472038058394755
                                                },
                                                "entropy": 0.009587106555439711,
                                                "value": "Brazil"
                                              },
                                              "num_date": {
                                                "confidence": [
                                                  2020.3514324868574,
                                                  2020.7322070204007
                                                ],
                                                "value": 2020.5574524561403
                                              },
                                              "subclade_membership": {
                                                "value": "20B"
                                              }
                                            }
                                          }
                                        ],
                                        "name": "NODE_0001625",
                                        "node_attrs": {
                                          "clade_membership": {
                                            "value": "20B"
                                          },
                                          "div": 15,
                                          "custom_location": {
                                            "confidence": {
                                              "Brazil": 0.9989255461561697
                                            },
                                            "entropy": 0.008854910493065906,
                                            "value": "Brazil"
                                          },
                                          "num_date": {
                                            "confidence": [
                                              2020.3741478705629,
                                              2020.6151940535856
                                            ],
                                            "value": 2020.4848660516539
                                          },
                                          "subclade_membership": {
                                            "value": "20B"
                                          }
                                        }
                                      },
                                      {
                                        "branch_attrs": {
                                          "labels": {
                                            "aa": "N: P80R; ORF1a: K1795Q; ORF9b: Q77E; S: L18F, P26S, D138Y, K417T, E484K, N501Y"
                                          },
                                          "mutations": {
                                            "N": [
                                              "P80R"
                                            ],
                                            "ORF1a": [
                                              "K1795Q"
                                            ],
                                            "ORF9b": [
                                              "Q77E"
                                            ],
                                            "S": [
                                              "L18F",
                                              "P26S",
                                              "D138Y",
                                              "K417T",
                                              "E484K",
                                              "N501Y"
                                            ],
                                            "nuc": [
                                              "T733C",
                                              "A5648C",
                                              "C21614T",
                                              "C21638T",
                                              "G21974T",
                                              "A22812C",
                                              "G23012A",
                                              "A23063T",
                                              "C28512G",
                                              "A28877T",
                                              "G28878C"
                                            ]
                                          }
                                        },
                                        "children": [
                                          {
                                            "branch_attrs": {
                                              "labels": {
                                                "aa": "ORF1a: K636R, T1004P, T2007I, V3718A; ORF1b: S997L; ORF8: K2*; S: D1139H"
                                              },
                                              "mutations": {
                                                "ORF1a": [
                                                  "K636R",
                                                  "T1004P",
                                                  "T2007I",
                                                  "V3718A"
                                                ],
                                                "ORF1b": [
                                                  "S997L"
                                                ],
                                                "ORF8": [
                                                  "K2*"
                                                ],
                                                "S": [
                                                  "D1139H"
                                                ],
                                                "nuc": [
                                                  "A2172G",
                                                  "T2377C",
                                                  "A3275C",
                                                  "C6285T",
                                                  "T11418C",
                                                  "C16457T",
                                                  "C20719T",
                                                  "C24370T",
                                                  "G24977C",
                                                  "C25413T",
                                                  "A27897T",
                                                  "A28272G"
                                                ]
                                              }
                                            },
                                            "name": "Brazil/AM-20897269OP/2020",
                                            "node_attrs": {

                                              "author": {
                                                "author": "Valdinete Nascimento et al",
                                                "value": "Valdinete Nascimento et al B"
                                              },
                                              "clade_membership": {
                                                "value": "20B"
                                              },
                                              "country": {
                                                "value": "Brazil"
                                              },
                                              "div": 34,
                                              "division": {
                                                "value": "Amazonas BR"
                                              },
                                              "division_exposure": {
                                                "value": "Amazonas BR"
                                              },
                                              "gisaid_epi_isl": {
                                                "value": "EPI_ISL_1068256"
                                              },
                                              "host": {
                                                "value": "Human"
                                              },
                                              "custom_location": {
                                                "confidence": {
                                                  "Brazil": 0.9999999999999999
                                                },
                                                "entropy": -9.99866855976916e-13,
                                                "value": "Brazil"
                                              },
                                              "location": {
                                                "value": "Manaus"
                                              },
                                              "num_date": {
                                                "confidence": [
                                                  2020.9767759562842,
                                                  2020.9767759562842
                                                ],
                                                "value": 2020.9767759562842
                                              },
                                              "originating_lab": {
                                                "value": "Laboratorio de Ecologia de Doencas Transmissiveis na Amazonia, Instituto Leonidas e Maria Deane - Fiocruz Amazonia"
                                              },
                                              "pangolin_lineage": {
                                                "value": "B.1.1.28"
                                              },
                                              "recency": {
                                                "value": "One week ago"
                                              },
                                              "region": {
                                                "value": "South America"
                                              },
                                              "region_exposure": {
                                                "value": "South America"
                                              },

                                              "subclade_membership": {
                                                "value": "20B"
                                              },
                                              "submitting_lab": {
                                                "value": "Laboratorio de Ecologia de Doencas Transmissiveis na Amazonia, Instituto Leonidas e Maria Deane - Fiocruz Amazonia"
                                              },
                                              "url": "https://www.gisaid.org"
                                            }
                                          },
                                          {
                                            "branch_attrs": {
                                              "labels": {
                                                "aa": "ORF1a: S1188L, S3675-, G3676-, F3677-; ORF1b: E1264D; ORF8: E92K; S: T20N, R190S, H655Y, T1027I",
                                                "clade": "20J/501Y.V3"
                                              },
                                              "mutations": {
                                                "ORF1a": [
                                                  "S1188L",
                                                  "S3675-",
                                                  "G3676-",
                                                  "F3677-"
                                                ],
                                                "ORF1b": [
                                                  "E1264D"
                                                ],
                                                "ORF8": [
                                                  "E92K"
                                                ],
                                                "S": [
                                                  "T20N",
                                                  "R190S",
                                                  "H655Y",
                                                  "T1027I"
                                                ],
                                                "nuc": [
                                                  "C2749T",
                                                  "C3828T",
                                                  "T11288-",
                                                  "C11289-",
                                                  "T11290-",
                                                  "G11291-",
                                                  "G11292-",
                                                  "T11293-",
                                                  "T11294-",
                                                  "T11295-",
                                                  "T11296-",
                                                  "C12778T",
                                                  "C13860T",
                                                  "G17259T",
                                                  "C21621A",
                                                  "G22132T",
                                                  "C23525T",
                                                  "C24642T",
                                                  "G28167A"
                                                ]
                                              }
                                            },
                                            "children": [
                                              {
                                                "branch_attrs": {
                                                  "labels": {
                                                    "aa": "ORF1a: K3720N"
                                                  },
                                                  "mutations": {
                                                    "ORF1a": [
                                                      "K3720N"
                                                    ],
                                                    "nuc": [
                                                      "C2485T",
                                                      "A11425T",
                                                      "G26909T"
                                                    ]
                                                  }
                                                },
                                                "name": "Brazil/AM-L81-CD2650/2021",
                                                "node_attrs": {
                                                  "author": {
                                                    "author": "Brazil-UK Centre for Arbovirus Discovery Diagnosis Genomics et al",
                                                    "value": "Brazil-UK Centre for Arbovirus Discovery Diagnosis Genomics et al"
                                                  },
                                                  "clade_membership": {
                                                    "value": "20J/501Y.V3"
                                                  },
                                                  "country": {
                                                    "value": "Brazil"
                                                  },
                                                  "div": 35,
                                                  "division": {
                                                    "value": "Amazonas BR"
                                                  },
                                                  "division_exposure": {
                                                    "value": "Amazonas BR"
                                                  },
                                                  "gisaid_epi_isl": {
                                                    "value": "EPI_ISL_1060911"
                                                  },
                                                  "host": {
                                                    "value": "Human"
                                                  },
                                                  "custom_location": {
                                                    "confidence": {
                                                      "Brazil": 1.0
                                                    },
                                                    "entropy": -1.000088900581841e-12,
                                                    "value": "Brazil"
                                                  },
                                                  "location": {
                                                    "value": "Manaus"
                                                  },
                                                  "num_date": {
                                                    "confidence": [
                                                      2021.009589041096,
                                                      2021.009589041096
                                                    ],
                                                    "value": 2021.009589041096
                                                  },
                                                  "originating_lab": {
                                                    "value": "CDL Laboratorio Santos e Vidal LTDA."
                                                  },
                                                  "pangolin_lineage": {
                                                    "value": "P.1"
                                                  },
                                                  "recency": {
                                                    "value": "One week ago"
                                                  },
                                                  "region": {
                                                    "value": "South America"
                                                  },
                                                  "region_exposure": {
                                                    "value": "South America"
                                                  },
                                                  "subclade_membership": {
                                                    "value": "20J/501Y.V3"
                                                  },
                                                  "submitting_lab": {
                                                    "value": "Instituto de Medicina Tropical de Sao Paulo"
                                                  },
                                                  "url": "https://www.gisaid.org"
                                                }
                                              },
                                              {
                                                "branch_attrs": {
                                                  "labels": {
                                                    "aa": "N: L167V; ORF1a: T3749I"
                                                  },
                                                  "mutations": {
                                                    "N": [
                                                      "L167V"
                                                    ],
                                                    "ORF1a": [
                                                      "T3749I"
                                                    ],
                                                    "nuc": [
                                                      "C11511T",
                                                      "T28772G",
                                                      "A29805G"
                                                    ]
                                                  }
                                                },
                                                "name": "Brazil/AM-IEC-177322/2021",
                                                "node_attrs": {

                                                  "author": {
                                                    "author": "Santos et al",
                                                    "value": "Santos et al A"
                                                  },
                                                  "clade_membership": {
                                                    "value": "20J/501Y.V3"
                                                  },
                                                  "country": {
                                                    "value": "Brazil"
                                                  },
                                                  "div": 35,
                                                  "division": {
                                                    "value": "Amazonas BR"
                                                  },
                                                  "division_exposure": {
                                                    "value": "Amazonas BR"
                                                  },
                                                  "gisaid_epi_isl": {
                                                    "value": "EPI_ISL_918509"
                                                  },
                                                  "host": {
                                                    "value": "Human"
                                                  },
                                                  "custom_location": {
                                                    "confidence": {
                                                      "Brazil": 1.0
                                                    },
                                                    "entropy": -1.000088900581841e-12,
                                                    "value": "Brazil"
                                                  },
                                                  "num_date": {
                                                    "confidence": [
                                                      2021.0150684931507,
                                                      2021.0150684931507
                                                    ],
                                                    "value": 2021.0150684931507
                                                  },
                                                  "originating_lab": {
                                                    "value": "LACEN - Laborat\u00f3rio Central de Sa\u00fade P\u00fablica do Amazonas"
                                                  },
                                                  "pangolin_lineage": {
                                                    "value": "P.1"
                                                  },
                                                  "recency": {
                                                    "value": "One month ago"
                                                  },
                                                  "region": {
                                                    "value": "South America"
                                                  },
                                                  "region_exposure": {
                                                    "value": "South America"
                                                  },

                                                  "subclade_membership": {
                                                    "value": "20J/501Y.V3"
                                                  },
                                                  "submitting_lab": {
                                                    "value": "\ufeffEvandro Chagas Institute"
                                                  },
                                                  "url": "https://www.gisaid.org"
                                                }
                                              },
                                              {
                                                "branch_attrs": {
                                                  "labels": {
                                                    "aa": "ORF1a: E3947T; ORF1b: Q1471X, *2696X; ORF6: L52X, *62X; S: F86X, *1274X"
                                                  },
                                                  "mutations": {
                                                    "ORF1a": [
                                                      "E3947T"
                                                    ],
                                                    "ORF1b": [
                                                      "Q1471X",
                                                      "*2696X"
                                                    ],
                                                    "ORF6": [
                                                      "L52X",
                                                      "*62X"
                                                    ],
                                                    "S": [
                                                      "F86X",
                                                      "*1274X"
                                                    ],
                                                    "nuc": [
                                                      "A6544G",
                                                      "A12103G",
                                                      "G12104A",
                                                      "A12105C",
                                                      "C15774T",
                                                      "A17879-",
                                                      "T21818-",
                                                      "T27355-"
                                                    ]
                                                  }
                                                },
                                                "name": "Brazil/BA-56/2021",
                                                "node_attrs": {

                                                  "author": {
                                                    "author": "Stephane Tosta et al",
                                                    "value": "Stephane Tosta et al"
                                                  },
                                                  "clade_membership": {
                                                    "value": "20J/501Y.V3"
                                                  },
                                                  "country": {
                                                    "value": "Brazil"
                                                  },
                                                  "div": 37,
                                                  "division": {
                                                    "value": "Bahia"
                                                  },
                                                  "division_exposure": {
                                                    "value": "Bahia"
                                                  },
                                                  "gisaid_epi_isl": {
                                                    "value": "EPI_ISL_1067735"
                                                  },
                                                  "host": {
                                                    "value": "Human"
                                                  },
                                                  "custom_location": {
                                                    "confidence": {
                                                      "Brazil": 1.0
                                                    },
                                                    "entropy": -1.000088900581841e-12,
                                                    "value": "Brazil"
                                                  },
                                                  "num_date": {
                                                    "confidence": [
                                                      2021.0616438356165,
                                                      2021.0616438356165
                                                    ],
                                                    "value": 2021.0616438356165
                                                  },
                                                  "originating_lab": {
                                                    "value": "Central Public Health Laboratory - LACEN -Bahia, Salvador, Brazil"
                                                  },
                                                  "pangolin_lineage": {
                                                    "value": "P.1"
                                                  },
                                                  "recency": {
                                                    "value": "One week ago"
                                                  },
                                                  "region": {
                                                    "value": "South America"
                                                  },
                                                  "region_exposure": {
                                                    "value": "South America"
                                                  },

                                                  "subclade_membership": {
                                                    "value": "20J/501Y.V3"
                                                  },
                                                  "submitting_lab": {
                                                    "value": "Central Public Health Laboratory - LACEN -Bahia, Salvador, Brazil"
                                                  },
                                                  "url": "https://www.gisaid.org"
                                                }
                                              },
                                              {
                                                "branch_attrs": {
                                                  "labels": {
                                                    "aa": "N: Q163R; ORF1a: P2046L"
                                                  },
                                                  "mutations": {
                                                    "N": [
                                                      "Q163R"
                                                    ],
                                                    "ORF1a": [
                                                      "P2046L"
                                                    ],
                                                    "nuc": [
                                                      "C6402T",
                                                      "T25021C",
                                                      "A28761G"
                                                    ]
                                                  }
                                                },
                                                "children": [
                                                  {
                                                    "branch_attrs": {
                                                      "labels": {
                                                        "aa": "N: R209K"
                                                      },
                                                      "mutations": {
                                                        "N": [
                                                          "R209K"
                                                        ],
                                                        "nuc": [
                                                          "C28849T",
                                                          "G28899A",
                                                          "T29834A"
                                                        ]
                                                      }
                                                    },
                                                    "name": "Colombia/AMA-INS-VG-631/2021",
                                                    "node_attrs": {

                                                      "author": {
                                                        "author": "Katherine Laiton-Donato et al",
                                                        "value": "Katherine Laiton-Donato et al B"
                                                      },
                                                      "clade_membership": {
                                                        "value": "20J/501Y.V3"
                                                      },
                                                      "country": {
                                                        "value": "Brazil"
                                                      },
                                                      "div": 38,
                                                      "division": {
                                                        "value": "Brazil"
                                                      },
                                                      "division_exposure": {
                                                        "value": "Brazil"
                                                      },
                                                      "gisaid_epi_isl": {
                                                        "value": "EPI_ISL_956287"
                                                      },
                                                      "host": {
                                                        "value": "Human"
                                                      },
                                                      "custom_location": {
                                                        "confidence": {
                                                          "Brazil": 1.0
                                                        },
                                                        "entropy": -1.000088900581841e-12,
                                                        "value": "Brazil"
                                                      },
                                                      "num_date": {
                                                        "confidence": [
                                                          2021.0616438356165,
                                                          2021.0616438356165
                                                        ],
                                                        "value": 2021.0616438356165
                                                      },
                                                      "originating_lab": {
                                                        "value": "Instituto Nacional de Salud- Direcci\u00f3n de Redes de Laboratorios de Salud P\u00fablica"
                                                      },
                                                      "pangolin_lineage": {
                                                        "value": "P.1"
                                                      },
                                                      "recency": {
                                                        "value": "One month ago"
                                                      },
                                                      "region": {
                                                        "value": "South America"
                                                      },
                                                      "region_exposure": {
                                                        "value": "South America"
                                                      },

                                                      "subclade_membership": {
                                                        "value": "20J/501Y.V3"
                                                      },
                                                      "submitting_lab": {
                                                        "value": "Instituto Nacional de Salud- Direcci\u00f3n de Investigaci\u00f3n en Salud P\u00fablica"
                                                      },
                                                      "url": "https://www.gisaid.org"
                                                    }
                                                  },
                                                  {
                                                    "branch_attrs": {
                                                      "mutations": {}
                                                    },
                                                    "name": "Colombia/AMA-INS-VG-367/2021",
                                                    "node_attrs": {

                                                      "author": {
                                                        "author": "Katherine Laiton-Donato et al",
                                                        "value": "Katherine Laiton-Donato et al B"
                                                      },
                                                      "clade_membership": {
                                                        "value": "20J/501Y.V3"
                                                      },
                                                      "country": {
                                                        "value": "Colombia"
                                                      },
                                                      "div": 35,
                                                      "division": {
                                                        "value": "Departamento de Amazonas"
                                                      },
                                                      "division_exposure": {
                                                        "value": "Departamento de Amazonas"
                                                      },
                                                      "gisaid_epi_isl": {
                                                        "value": "EPI_ISL_956297"
                                                      },
                                                      "host": {
                                                        "value": "Human"
                                                      },
                                                      "custom_location": {
                                                        "confidence": {
                                                          "South America": 1.0
                                                        },
                                                        "entropy": -1.000088900581841e-12,
                                                        "value": "South America"
                                                      },
                                                      "num_date": {
                                                        "confidence": [
                                                          2021.009589041096,
                                                          2021.009589041096
                                                        ],
                                                        "value": 2021.009589041096
                                                      },
                                                      "originating_lab": {
                                                        "value": "Instituto Nacional de Salud- Direcci\u00f3n de Redes de Laboratorios de Salud P\u00fablica"
                                                      },
                                                      "pangolin_lineage": {
                                                        "value": "P.1"
                                                      },
                                                      "recency": {
                                                        "value": "One month ago"
                                                      },
                                                      "region": {
                                                        "value": "South America"
                                                      },
                                                      "region_exposure": {
                                                        "value": "South America"
                                                      },

                                                      "subclade_membership": {
                                                        "value": "20J/501Y.V3"
                                                      },
                                                      "submitting_lab": {
                                                        "value": "Instituto Nacional de Salud- Direcci\u00f3n de Investigaci\u00f3n en Salud P\u00fablica"
                                                      },
                                                      "url": "https://www.gisaid.org"
                                                    }
                                                  }
                                                ],
                                                "name": "NODE_0001663",
                                                "node_attrs": {
                                                  "clade_membership": {
                                                    "value": "20J/501Y.V3"
                                                  },
                                                  "div": 35,
                                                  "custom_location": {
                                                    "confidence": {
                                                      "Brazil": 0.9576285936578331,
                                                      "Rio Grande do Sul": 0.0015430998593597355,
                                                      "South America": 0.039765850261728075
                                                    },
                                                    "entropy": 0.187628748557797,
                                                    "value": "Brazil"
                                                  },
                                                  "num_date": {
                                                    "confidence": [
                                                      2020.93269918485,
                                                      2021.009589041096
                                                    ],
                                                    "value": 2020.9749342192713
                                                  },
                                                  "subclade_membership": {
                                                    "value": "20J/501Y.V3"
                                                  }
                                                }
                                              },
                                              {
                                                "branch_attrs": {
                                                  "labels": {
                                                    "aa": "N: T16M; ORF9b: R13C"
                                                  },
                                                  "mutations": {
                                                    "N": [
                                                      "T16M"
                                                    ],
                                                    "ORF9b": [
                                                      "R13C"
                                                    ],
                                                    "nuc": [
                                                      "C6361T",
                                                      "C16362T",
                                                      "C28320T"
                                                    ]
                                                  }
                                                },
                                                "children": [
                                                  {
                                                    "branch_attrs": {
                                                      "mutations": {}
                                                    },
                                                    "name": "Brazil/AM-L70-CD1716/2020",
                                                    "node_attrs": {
                                                      "author": {
                                                        "author": "Nuno Faria et al",
                                                        "value": "Nuno Faria et al"
                                                      },
                                                      "clade_membership": {
                                                        "value": "20J/501Y.V3"
                                                      },
                                                      "country": {
                                                        "value": "Brazil"
                                                      },
                                                      "div": 35,
                                                      "division": {
                                                        "value": "Amazonas BR"
                                                      },
                                                      "division_exposure": {
                                                        "value": "Amazonas BR"
                                                      },
                                                      "gisaid_epi_isl": {
                                                        "value": "EPI_ISL_804815"
                                                      },
                                                      "host": {
                                                        "value": "Human"
                                                      },
                                                      "custom_location": {
                                                        "confidence": {
                                                          "Brazil": 1.0
                                                        },
                                                        "entropy": -1.000088900581841e-12,
                                                        "value": "Brazil"
                                                      },
                                                      "num_date": {
                                                        "confidence": [
                                                          2020.957650273224,
                                                          2020.957650273224
                                                        ],
                                                        "value": 2020.957650273224
                                                      },
                                                      "originating_lab": {
                                                        "value": "DB Diagnosticos do Brasil"
                                                      },
                                                      "pangolin_lineage": {
                                                        "value": "P.1"
                                                      },
                                                      "recency": {
                                                        "value": "Older"
                                                      },
                                                      "region": {
                                                        "value": "South America"
                                                      },
                                                      "region_exposure": {
                                                        "value": "South America"
                                                      },
                                                      "subclade_membership": {
                                                        "value": "20J/501Y.V3"
                                                      },
                                                      "submitting_lab": {
                                                        "value": "Laborat\u00f3rio de Parasitologia M\u00e9dica - Instituto de Medicina Tropical - Universidade de S\u00e3o Paulo"
                                                      },
                                                      "url": "https://www.gisaid.org"
                                                    }
                                                  },
                                                  {
                                                    "branch_attrs": {
                                                      "mutations": {}
                                                    },
                                                    "name": "Brazil/AM-L70-71-CD1716/2020",
                                                    "node_attrs": {
                                                      "author": {
                                                        "author": "Brazil-UK Centre for Arbovirus Discovery Diagnosis Genomics et al",
                                                        "value": "Brazil-UK Centre for Arbovirus Discovery Diagnosis Genomics et al"
                                                      },
                                                      "clade_membership": {
                                                        "value": "20J/501Y.V3"
                                                      },
                                                      "country": {
                                                        "value": "Brazil"
                                                      },
                                                      "div": 35,
                                                      "division": {
                                                        "value": "Amazonas BR"
                                                      },
                                                      "division_exposure": {
                                                        "value": "Amazonas BR"
                                                      },
                                                      "gisaid_epi_isl": {
                                                        "value": "EPI_ISL_1060884"
                                                      },
                                                      "host": {
                                                        "value": "Human"
                                                      },
                                                      "custom_location": {
                                                        "confidence": {
                                                          "Brazil": 1.0
                                                        },
                                                        "entropy": -1.000088900581841e-12,
                                                        "value": "Brazil"
                                                      },
                                                      "location": {
                                                        "value": "Manaus"
                                                      },
                                                      "num_date": {
                                                        "confidence": [
                                                          2020.957650273224,
                                                          2020.957650273224
                                                        ],
                                                        "value": 2020.957650273224
                                                      },
                                                      "originating_lab": {
                                                        "value": "DB Diagnosticos do Brasil"
                                                      },
                                                      "pangolin_lineage": {
                                                        "value": "P.1"
                                                      },
                                                      "recency": {
                                                        "value": "One week ago"
                                                      },
                                                      "region": {
                                                        "value": "South America"
                                                      },
                                                      "region_exposure": {
                                                        "value": "South America"
                                                      },
                                                      "subclade_membership": {
                                                        "value": "20J/501Y.V3"
                                                      },
                                                      "submitting_lab": {
                                                        "value": "Instituto de Medicina Tropical de Sao Paulo"
                                                      },
                                                      "url": "https://www.gisaid.org"
                                                    }
                                                  }
                                                ],
                                                "name": "NODE_0001675",
                                                "node_attrs": {
                                                  "clade_membership": {
                                                    "value": "20J/501Y.V3"
                                                  },
                                                  "div": 35,
                                                  "custom_location": {
                                                    "confidence": {
                                                      "Brazil": 0.9991138063069075
                                                    },
                                                    "entropy": 0.007502112932889196,
                                                    "value": "Brazil"
                                                  },
                                                  "num_date": {
                                                    "confidence": [
                                                      2020.92188564842,
                                                      2020.957650273224
                                                    ],
                                                    "value": 2020.957650273224
                                                  },
                                                  "subclade_membership": {
                                                    "value": "20J/501Y.V3"
                                                  }
                                                }
                                              },
                                              {
                                                "branch_attrs": {
                                                  "mutations": {}
                                                },
                                                "children": [
                                                  {
                                                    "branch_attrs": {
                                                      "labels": {
                                                        "aa": "S: L5F"
                                                      },
                                                      "mutations": {
                                                        "S": [
                                                          "L5F"
                                                        ],
                                                        "nuc": [
                                                          "C11095T",
                                                          "C11572T",
                                                          "C21575T"
                                                        ]
                                                      }
                                                    },
                                                    "name": "Brazil/AM-21143459HF/2021",
                                                    "node_attrs": {

                                                      "author": {
                                                        "author": "Valdinete Nascimento et al",
                                                        "value": "Valdinete Nascimento et al B"
                                                      },
                                                      "clade_membership": {
                                                        "value": "20J/501Y.V3"
                                                      },
                                                      "country": {
                                                        "value": "Brazil"
                                                      },
                                                      "div": 35,
                                                      "division": {
                                                        "value": "Amazonas BR"
                                                      },
                                                      "division_exposure": {
                                                        "value": "Amazonas BR"
                                                      },
                                                      "gisaid_epi_isl": {
                                                        "value": "EPI_ISL_1068269"
                                                      },
                                                      "host": {
                                                        "value": "Human"
                                                      },
                                                      "custom_location": {
                                                        "confidence": {
                                                          "Brazil": 0.9999999999999999
                                                        },
                                                        "entropy": -9.99866855976916e-13,
                                                        "value": "Brazil"
                                                      },
                                                      "location": {
                                                        "value": "Manaus"
                                                      },
                                                      "num_date": {
                                                        "confidence": [
                                                          2021.0205479452054,
                                                          2021.0205479452054
                                                        ],
                                                        "value": 2021.0205479452054
                                                      },
                                                      "originating_lab": {
                                                        "value": "Laboratorio de Ecologia de Doencas Transmissiveis na Amazonia, Instituto Leonidas e Maria Deane - Fiocruz Amazonia"
                                                      },
                                                      "pangolin_lineage": {
                                                        "value": "P.1"
                                                      },
                                                      "recency": {
                                                        "value": "One week ago"
                                                      },
                                                      "region": {
                                                        "value": "South America"
                                                      },
                                                      "region_exposure": {
                                                        "value": "South America"
                                                      },

                                                      "subclade_membership": {
                                                        "value": "20J/501Y.V3"
                                                      },
                                                      "submitting_lab": {
                                                        "value": "Laboratorio de Ecologia de Doencas Transmissiveis na Amazonia, Instituto Leonidas e Maria Deane - Fiocruz Amazonia"
                                                      },
                                                      "url": "https://www.gisaid.org"
                                                    }
                                                  },
                                                  {
                                                    "branch_attrs": {
                                                      "mutations": {}
                                                    },
                                                    "children": [
                                                      {
                                                        "branch_attrs": {
                                                          "labels": {
                                                            "aa": "ORF1a: T951I"
                                                          },
                                                          "mutations": {
                                                            "ORF1a": [
                                                              "T951I"
                                                            ],
                                                            "nuc": [
                                                              "C3117T"
                                                            ]
                                                          }
                                                        },
                                                        "children": [
                                                          {
                                                            "branch_attrs": {
                                                              "labels": {
                                                                "aa": "ORF1b: T239I; ORF9b: R32L"
                                                              },
                                                              "mutations": {
                                                                "ORF1b": [
                                                                  "T239I"
                                                                ],
                                                                "ORF9b": [
                                                                  "R32L"
                                                                ],
                                                                "nuc": [
                                                                  "C5812T",
                                                                  "C14183T",
                                                                  "G28378T"
                                                                ]
                                                              }
                                                            },
                                                            "name": "Brazil/AM-L81-CD2653/2021",
                                                            "node_attrs": {
                                                              "author": {
                                                                "author": "Brazil-UK Centre for Arbovirus Discovery Diagnosis Genomics et al",
                                                                "value": "Brazil-UK Centre for Arbovirus Discovery Diagnosis Genomics et al"
                                                              },
                                                              "clade_membership": {
                                                                "value": "20J/501Y.V3"
                                                              },
                                                              "country": {
                                                                "value": "Brazil"
                                                              },
                                                              "div": 36,
                                                              "division": {
                                                                "value": "Amazonas BR"
                                                              },
                                                              "division_exposure": {
                                                                "value": "Amazonas BR"
                                                              },
                                                              "gisaid_epi_isl": {
                                                                "value": "EPI_ISL_1060915"
                                                              },
                                                              "host": {
                                                                "value": "Human"
                                                              },
                                                              "custom_location": {
                                                                "confidence": {
                                                                  "Brazil": 1.0
                                                                },
                                                                "entropy": -1.000088900581841e-12,
                                                                "value": "Brazil"
                                                              },
                                                              "location": {
                                                                "value": "Manaus"
                                                              },
                                                              "num_date": {
                                                                "confidence": [
                                                                  2021.0013698630137,
                                                                  2021.0013698630137
                                                                ],
                                                                "value": 2021.0013698630137
                                                              },
                                                              "originating_lab": {
                                                                "value": "CDL Laboratorio Santos e Vidal LTDA."
                                                              },
                                                              "pangolin_lineage": {
                                                                "value": "P.1"
                                                              },
                                                              "recency": {
                                                                "value": "One week ago"
                                                              },
                                                              "region": {
                                                                "value": "South America"
                                                              },
                                                              "region_exposure": {
                                                                "value": "South America"
                                                              },
                                                              "subclade_membership": {
                                                                "value": "20J/501Y.V3"
                                                              },
                                                              "submitting_lab": {
                                                                "value": "Instituto de Medicina Tropical de Sao Paulo"
                                                              },
                                                              "url": "https://www.gisaid.org"
                                                            }
                                                          },
                                                          {
                                                            "branch_attrs": {
                                                              "mutations": {}
                                                            },
                                                            "children": [
                                                              {
                                                                "branch_attrs": {
                                                                  "labels": {
                                                                    "aa": "ORF1a: T4174I"
                                                                  },
                                                                  "mutations": {
                                                                    "ORF1a": [
                                                                      "T4174I"
                                                                    ],
                                                                    "nuc": [
                                                                      "C12786T"
                                                                    ]
                                                                  }
                                                                },
                                                                "name": "Brazil/AM-21890002SP/2021",
                                                                "node_attrs": {

                                                                  "author": {
                                                                    "author": "Valdinete Nascimento et al",
                                                                    "value": "Valdinete Nascimento et al B"
                                                                  },
                                                                  "clade_membership": {
                                                                    "value": "20J/501Y.V3"
                                                                  },
                                                                  "country": {
                                                                    "value": "Brazil"
                                                                  },
                                                                  "div": 34,
                                                                  "division": {
                                                                    "value": "Amazonas BR"
                                                                  },
                                                                  "division_exposure": {
                                                                    "value": "Amazonas BR"
                                                                  },
                                                                  "gisaid_epi_isl": {
                                                                    "value": "EPI_ISL_1068285"
                                                                  },
                                                                  "host": {
                                                                    "value": "Human"
                                                                  },
                                                                  "custom_location": {
                                                                    "confidence": {
                                                                      "Brazil": 1.0
                                                                    },
                                                                    "entropy": -1.000088900581841e-12,
                                                                    "value": "Brazil"
                                                                  },
                                                                  "location": {
                                                                    "value": "Anori"
                                                                  },
                                                                  "num_date": {
                                                                    "confidence": [
                                                                      2021.009589041096,
                                                                      2021.009589041096
                                                                    ],
                                                                    "value": 2021.009589041096
                                                                  },
                                                                  "originating_lab": {
                                                                    "value": "Laboratorio de Ecologia de Doencas Transmissiveis na Amazonia, Instituto Leonidas e Maria Deane - Fiocruz Amazonia"
                                                                  },
                                                                  "pangolin_lineage": {
                                                                    "value": "P.1"
                                                                  },
                                                                  "recency": {
                                                                    "value": "One week ago"
                                                                  },
                                                                  "region": {
                                                                    "value": "South America"
                                                                  },
                                                                  "region_exposure": {
                                                                    "value": "South America"
                                                                  },

                                                                  "subclade_membership": {
                                                                    "value": "20J/501Y.V3"
                                                                  },
                                                                  "submitting_lab": {
                                                                    "value": "Laboratorio de Ecologia de Doencas Transmissiveis na Amazonia, Instituto Leonidas e Maria Deane - Fiocruz Amazonia"
                                                                  },
                                                                  "url": "https://www.gisaid.org"
                                                                }
                                                              },
                                                              {
                                                                "branch_attrs": {
                                                                  "mutations": {}
                                                                },
                                                                "children": [
                                                                  {
                                                                    "branch_attrs": {
                                                                      "mutations": {}
                                                                    },
                                                                    "name": "Brazil/AM-L77-CD2305/2021",
                                                                    "node_attrs": {
                                                                      "author": {
                                                                        "author": "Brazil-UK Centre for Arbovirus Discovery Diagnosis Genomics et al",
                                                                        "value": "Brazil-UK Centre for Arbovirus Discovery Diagnosis Genomics et al"
                                                                      },
                                                                      "clade_membership": {
                                                                        "value": "20J/501Y.V3"
                                                                      },
                                                                      "country": {
                                                                        "value": "Brazil"
                                                                      },
                                                                      "div": 33,
                                                                      "division": {
                                                                        "value": "Amazonas BR"
                                                                      },
                                                                      "division_exposure": {
                                                                        "value": "Amazonas BR"
                                                                      },
                                                                      "gisaid_epi_isl": {
                                                                        "value": "EPI_ISL_1060953"
                                                                      },
                                                                      "host": {
                                                                        "value": "Human"
                                                                      },
                                                                      "custom_location": {
                                                                        "confidence": {
                                                                          "Brazil": 1.0
                                                                        },
                                                                        "entropy": -1.000088900581841e-12,
                                                                        "value": "Brazil"
                                                                      },
                                                                      "location": {
                                                                        "value": "Manaus"
                                                                      },
                                                                      "num_date": {
                                                                        "confidence": [
                                                                          2021.009589041096,
                                                                          2021.009589041096
                                                                        ],
                                                                        "value": 2021.009589041096
                                                                      },
                                                                      "originating_lab": {
                                                                        "value": "CDL Laboratorio Santos e Vidal LTDA."
                                                                      },
                                                                      "pangolin_lineage": {
                                                                        "value": "P.1"
                                                                      },
                                                                      "recency": {
                                                                        "value": "One week ago"
                                                                      },
                                                                      "region": {
                                                                        "value": "South America"
                                                                      },
                                                                      "region_exposure": {
                                                                        "value": "South America"
                                                                      },
                                                                      "subclade_membership": {
                                                                        "value": "20J/501Y.V3"
                                                                      },
                                                                      "submitting_lab": {
                                                                        "value": "Instituto de Medicina Tropical de Sao Paulo"
                                                                      },
                                                                      "url": "https://www.gisaid.org"
                                                                    }
                                                                  },
                                                                  {
                                                                    "branch_attrs": {
                                                                      "labels": {
                                                                        "aa": "ORF1a: S528L; ORF3a: K16N"
                                                                      },
                                                                      "mutations": {
                                                                        "ORF1a": [
                                                                          "S528L"
                                                                        ],
                                                                        "ORF3a": [
                                                                          "K16N"
                                                                        ],
                                                                        "nuc": [
                                                                          "C1848T",
                                                                          "G25440C"
                                                                        ]
                                                                      }
                                                                    },
                                                                    "name": "Brazil/AM-21140646MJ-R2/2021",
                                                                    "node_attrs": {

                                                                      "author": {
                                                                        "author": "Valdinete Nascimento et al",
                                                                        "value": "Valdinete Nascimento et al B"
                                                                      },
                                                                      "clade_membership": {
                                                                        "value": "20J/501Y.V3"
                                                                      },
                                                                      "country": {
                                                                        "value": "Brazil"
                                                                      },
                                                                      "div": 35,
                                                                      "division": {
                                                                        "value": "Amazonas BR"
                                                                      },
                                                                      "division_exposure": {
                                                                        "value": "Amazonas BR"
                                                                      },
                                                                      "gisaid_epi_isl": {
                                                                        "value": "EPI_ISL_1034306"
                                                                      },
                                                                      "host": {
                                                                        "value": "Human"
                                                                      },
                                                                      "custom_location": {
                                                                        "confidence": {
                                                                          "Brazil": 1.0
                                                                        },
                                                                        "entropy": -1.000088900581841e-12,
                                                                        "value": "Brazil"
                                                                      },
                                                                      "location": {
                                                                        "value": "Manaus"
                                                                      },
                                                                      "num_date": {
                                                                        "confidence": [
                                                                          2021.0780821917808,
                                                                          2021.0780821917808
                                                                        ],
                                                                        "value": 2021.0780821917808
                                                                      },
                                                                      "originating_lab": {
                                                                        "value": "Laboratorio de Ecologia de Doencas Transmissiveis na Amazonia, Instituto Leonidas e Maria Deane - Fiocruz Amazonia"
                                                                      },
                                                                      "pangolin_lineage": {
                                                                        "value": "P.1"
                                                                      },
                                                                      "recency": {
                                                                        "value": "One week ago"
                                                                      },
                                                                      "region": {
                                                                        "value": "South America"
                                                                      },
                                                                      "region_exposure": {
                                                                        "value": "South America"
                                                                      },

                                                                      "subclade_membership": {
                                                                        "value": "20J/501Y.V3"
                                                                      },
                                                                      "submitting_lab": {
                                                                        "value": "Laboratorio de Ecologia de Doencas Transmissiveis na Amazonia, Instituto Leonidas e Maria Deane - Fiocruz Amazonia"
                                                                      },
                                                                      "url": "https://www.gisaid.org"
                                                                    }
                                                                  }
                                                                ],
                                                                "name": "NODE_0003689",
                                                                "node_attrs": {
                                                                  "clade_membership": {
                                                                    "value": "20J/501Y.V3"
                                                                  },
                                                                  "div": 33,
                                                                  "custom_location": {
                                                                    "confidence": {
                                                                      "Brazil": 0.9990290787185097
                                                                    },
                                                                    "entropy": 0.008116275986793414,
                                                                    "value": "Brazil"
                                                                  },
                                                                  "num_date": {
                                                                    "confidence": [
                                                                      2020.9488319997058,
                                                                      2021.009589041096
                                                                    ],
                                                                    "value": 2021.0090950334209
                                                                  },
                                                                  "subclade_membership": {
                                                                    "value": "20J/501Y.V3"
                                                                  }
                                                                }
                                                              }
                                                            ],
                                                            "name": "NODE_0003688",
                                                            "node_attrs": {
                                                              "clade_membership": {
                                                                "value": "20J/501Y.V3"
                                                              },
                                                              "div": 33,
                                                              "custom_location": {
                                                                "confidence": {
                                                                  "Brazil": 0.9989436441421649
                                                                },
                                                                "entropy": 0.00872767228189949,
                                                                "value": "Brazil"
                                                              },
                                                              "num_date": {
                                                                "confidence": [
                                                                  2020.9206736186436,
                                                                  2020.9960581213797
                                                                ],
                                                                "value": 2020.9711039638375
                                                              },
                                                              "subclade_membership": {
                                                                "value": "20J/501Y.V3"
                                                              }
                                                            }
                                                          }
                                                        ],
                                                        "name": "NODE_0001703",
                                                        "node_attrs": {
                                                          "clade_membership": {
                                                            "value": "20J/501Y.V3"
                                                          },
                                                          "div": 33,
                                                          "custom_location": {
                                                            "confidence": {
                                                              "Brazil": 0.9989274491237948
                                                            },
                                                            "entropy": 0.008841557244828702,
                                                            "value": "Brazil"
                                                          },
                                                          "num_date": {
                                                            "confidence": [
                                                              2020.8284278037113,
                                                              2020.9775266623208
                                                            ],
                                                            "value": 2020.9351992089323
                                                          },
                                                          "subclade_membership": {
                                                            "value": "20J/501Y.V3"
                                                          }
                                                        }
                                                      },
                                                      {
                                                        "branch_attrs": {
                                                          "mutations": {}
                                                        },
                                                        "children": [
                                                          {
                                                            "branch_attrs": {
                                                              "mutations": {
                                                                "nuc": [
                                                                  "G23608A"
                                                                ]
                                                              }
                                                            },
                                                            "children": [
                                                              {
                                                                "branch_attrs": {
                                                                  "labels": {
                                                                    "aa": "ORF1a: G4287X"
                                                                  },
                                                                  "mutations": {
                                                                    "ORF1a": [
                                                                      "G4287X"
                                                                    ],
                                                                    "nuc": [
                                                                      "C1780T",
                                                                      "G13124-"
                                                                    ]
                                                                  }
                                                                },
                                                                "name": "Brazil/AM-L82-CD2360/2020",
                                                                "node_attrs": {
                                                                  "author": {
                                                                    "author": "Brazil-UK Centre for Arbovirus Discovery Diagnosis Genomics et al",
                                                                    "value": "Brazil-UK Centre for Arbovirus Discovery Diagnosis Genomics et al"
                                                                  },
                                                                  "clade_membership": {
                                                                    "value": "20J/501Y.V3"
                                                                  },
                                                                  "country": {
                                                                    "value": "Brazil"
                                                                  },
                                                                  "div": 34,
                                                                  "division": {
                                                                    "value": "Amazonas BR"
                                                                  },
                                                                  "division_exposure": {
                                                                    "value": "Amazonas BR"
                                                                  },
                                                                  "gisaid_epi_isl": {
                                                                    "value": "EPI_ISL_1064745"
                                                                  },
                                                                  "host": {
                                                                    "value": "Human"
                                                                  },
                                                                  "custom_location": {
                                                                    "confidence": {
                                                                      "Brazil": 1.0
                                                                    },
                                                                    "entropy": -1.000088900581841e-12,
                                                                    "value": "Brazil"
                                                                  },
                                                                  "location": {
                                                                    "value": "Manaus"
                                                                  },
                                                                  "num_date": {
                                                                    "confidence": [
                                                                      2020.97131147541,
                                                                      2020.97131147541
                                                                    ],
                                                                    "value": 2020.97131147541
                                                                  },
                                                                  "originating_lab": {
                                                                    "value": "CDL Laboratorio Santos e Vidal LTDA."
                                                                  },
                                                                  "pangolin_lineage": {
                                                                    "value": "P.1"
                                                                  },
                                                                  "recency": {
                                                                    "value": "One week ago"
                                                                  },
                                                                  "region": {
                                                                    "value": "South America"
                                                                  },
                                                                  "region_exposure": {
                                                                    "value": "South America"
                                                                  },
                                                                  "subclade_membership": {
                                                                    "value": "20J/501Y.V3"
                                                                  },
                                                                  "submitting_lab": {
                                                                    "value": "Instituto de Medicina Tropical de Sao Paulo"
                                                                  },
                                                                  "url": "https://www.gisaid.org"
                                                                }
                                                              },
                                                              {
                                                                "branch_attrs": {
                                                                  "mutations": {}
                                                                },
                                                                "name": "Brazil/AM-20892251AR/2020",
                                                                "node_attrs": {

                                                                  "author": {
                                                                    "author": "Valdinete Nascimento et al",
                                                                    "value": "Valdinete Nascimento et al B"
                                                                  },
                                                                  "clade_membership": {
                                                                    "value": "20J/501Y.V3"
                                                                  },
                                                                  "country": {
                                                                    "value": "Brazil"
                                                                  },
                                                                  "div": 33,
                                                                  "division": {
                                                                    "value": "Amazonas BR"
                                                                  },
                                                                  "division_exposure": {
                                                                    "value": "Amazonas BR"
                                                                  },
                                                                  "gisaid_epi_isl": {
                                                                    "value": "EPI_ISL_1068225"
                                                                  },
                                                                  "host": {
                                                                    "value": "Human"
                                                                  },
                                                                  "custom_location": {
                                                                    "confidence": {
                                                                      "Brazil": 1.0
                                                                    },
                                                                    "entropy": -1.000088900581841e-12,
                                                                    "value": "Brazil"
                                                                  },
                                                                  "location": {
                                                                    "value": "Manaus"
                                                                  },
                                                                  "num_date": {
                                                                    "confidence": [
                                                                      2020.9767759562842,
                                                                      2020.9767759562842
                                                                    ],
                                                                    "value": 2020.9767759562842
                                                                  },
                                                                  "originating_lab": {
                                                                    "value": "Laboratorio de Ecologia de Doencas Transmissiveis na Amazonia, Instituto Leonidas e Maria Deane - Fiocruz Amazonia"
                                                                  },
                                                                  "pangolin_lineage": {
                                                                    "value": "P.1"
                                                                  },
                                                                  "recency": {
                                                                    "value": "One week ago"
                                                                  },
                                                                  "region": {
                                                                    "value": "South America"
                                                                  },
                                                                  "region_exposure": {
                                                                    "value": "South America"
                                                                  },

                                                                  "subclade_membership": {
                                                                    "value": "20J/501Y.V3"
                                                                  },
                                                                  "submitting_lab": {
                                                                    "value": "Laboratorio de Ecologia de Doencas Transmissiveis na Amazonia, Instituto Leonidas e Maria Deane - Fiocruz Amazonia"
                                                                  },
                                                                  "url": "https://www.gisaid.org"
                                                                }
                                                              }
                                                            ],
                                                            "name": "NODE_0001716",
                                                            "node_attrs": {
                                                              "clade_membership": {
                                                                "value": "20J/501Y.V3"
                                                              },
                                                              "div": 33,
                                                              "custom_location": {
                                                                "confidence": {
                                                                  "Brazil": 0.9990190490301353
                                                                },
                                                                "entropy": 0.008187668049747882,
                                                                "value": "Brazil"
                                                              },
                                                              "num_date": {
                                                                "confidence": [
                                                                  2020.8965010019097,
                                                                  2020.97131147541
                                                                ],
                                                                "value": 2020.9464911959785
                                                              },
                                                              "subclade_membership": {
                                                                "value": "20J/501Y.V3"
                                                              }
                                                            }
                                                          },
                                                          {
                                                            "branch_attrs": {
                                                              "mutations": {}
                                                            },
                                                            "children": [
                                                              {
                                                                "branch_attrs": {
                                                                  "mutations": {
                                                                    "nuc": [
                                                                      "C23683T"
                                                                    ]
                                                                  }
                                                                },
                                                                "children": [
                                                                  {
                                                                    "branch_attrs": {
                                                                      "mutations": {}
                                                                    },
                                                                    "name": "Brazil/AM-L87-CD2414/2020",
                                                                    "node_attrs": {
                                                                      "author": {
                                                                        "author": "Brazil-UK Centre for Arbovirus Discovery Diagnosis Genomics et al",
                                                                        "value": "Brazil-UK Centre for Arbovirus Discovery Diagnosis Genomics et al"
                                                                      },
                                                                      "clade_membership": {
                                                                        "value": "20J/501Y.V3"
                                                                      },
                                                                      "country": {
                                                                        "value": "Brazil"
                                                                      },
                                                                      "div": 33,
                                                                      "division": {
                                                                        "value": "Amazonas BR"
                                                                      },
                                                                      "division_exposure": {
                                                                        "value": "Amazonas BR"
                                                                      },
                                                                      "gisaid_epi_isl": {
                                                                        "value": "EPI_ISL_1060881"
                                                                      },
                                                                      "host": {
                                                                        "value": "Human"
                                                                      },
                                                                      "custom_location": {
                                                                        "confidence": {
                                                                          "Brazil": 0.9999999999999999
                                                                        },
                                                                        "entropy": -9.99866855976916e-13,
                                                                        "value": "Brazil"
                                                                      },
                                                                      "location": {
                                                                        "value": "Manaus"
                                                                      },
                                                                      "num_date": {
                                                                        "confidence": [
                                                                          2020.957650273224,
                                                                          2020.957650273224
                                                                        ],
                                                                        "value": 2020.957650273224
                                                                      },
                                                                      "originating_lab": {
                                                                        "value": "CDL Laboratorio Santos e Vidal LTDA."
                                                                      },
                                                                      "pangolin_lineage": {
                                                                        "value": "P.1"
                                                                      },
                                                                      "recency": {
                                                                        "value": "One week ago"
                                                                      },
                                                                      "region": {
                                                                        "value": "South America"
                                                                      },
                                                                      "region_exposure": {
                                                                        "value": "South America"
                                                                      },
                                                                      "subclade_membership": {
                                                                        "value": "20J/501Y.V3"
                                                                      },
                                                                      "submitting_lab": {
                                                                        "value": "Instituto de Medicina Tropical de Sao Paulo"
                                                                      },
                                                                      "url": "https://www.gisaid.org"
                                                                    }
                                                                  },
                                                                  {
                                                                    "branch_attrs": {
                                                                      "mutations": {}
                                                                    },
                                                                    "name": "Brazil/AM-L82-CD2367/2020",
                                                                    "node_attrs": {
                                                                      "author": {
                                                                        "author": "Brazil-UK Centre for Arbovirus Discovery Diagnosis Genomics et al",
                                                                        "value": "Brazil-UK Centre for Arbovirus Discovery Diagnosis Genomics et al"
                                                                      },
                                                                      "clade_membership": {
                                                                        "value": "20J/501Y.V3"
                                                                      },
                                                                      "country": {
                                                                        "value": "Brazil"
                                                                      },
                                                                      "div": 33,
                                                                      "division": {
                                                                        "value": "Amazonas BR"
                                                                      },
                                                                      "division_exposure": {
                                                                        "value": "Amazonas BR"
                                                                      },
                                                                      "gisaid_epi_isl": {
                                                                        "value": "EPI_ISL_1060939"
                                                                      },
                                                                      "host": {
                                                                        "value": "Human"
                                                                      },
                                                                      "custom_location": {
                                                                        "confidence": {
                                                                          "Brazil": 0.9999999999999999
                                                                        },
                                                                        "entropy": -9.99866855976916e-13,
                                                                        "value": "Brazil"
                                                                      },
                                                                      "location": {
                                                                        "value": "Manaus"
                                                                      },
                                                                      "num_date": {
                                                                        "confidence": [
                                                                          2020.97131147541,
                                                                          2020.97131147541
                                                                        ],
                                                                        "value": 2020.97131147541
                                                                      },
                                                                      "originating_lab": {
                                                                        "value": "CDL Laboratorio Santos e Vidal LTDA."
                                                                      },
                                                                      "pangolin_lineage": {
                                                                        "value": "P.1"
                                                                      },
                                                                      "recency": {
                                                                        "value": "One week ago"
                                                                      },
                                                                      "region": {
                                                                        "value": "South America"
                                                                      },
                                                                      "region_exposure": {
                                                                        "value": "South America"
                                                                      },
                                                                      "subclade_membership": {
                                                                        "value": "20J/501Y.V3"
                                                                      },
                                                                      "submitting_lab": {
                                                                        "value": "Instituto de Medicina Tropical de Sao Paulo"
                                                                      },
                                                                      "url": "https://www.gisaid.org"
                                                                    }
                                                                  }
                                                                ],
                                                                "name": "NODE_0001685",
                                                                "node_attrs": {
                                                                  "clade_membership": {
                                                                    "value": "20J/501Y.V3"
                                                                  },
                                                                  "div": 33,
                                                                  "custom_location": {
                                                                    "confidence": {
                                                                      "Brazil": 0.9990189502926441
                                                                    },
                                                                    "entropy": 0.008188366292825166,
                                                                    "value": "Brazil"
                                                                  },
                                                                  "num_date": {
                                                                    "confidence": [
                                                                      2020.916751583057,
                                                                      2020.957650273224
                                                                    ],
                                                                    "value": 2020.957650273224
                                                                  },
                                                                  "subclade_membership": {
                                                                    "value": "20J/501Y.V3"
                                                                  }
                                                                }
                                                              },
                                                              {
                                                                "branch_attrs": {
                                                                  "mutations": {}
                                                                },
                                                                "children": [
                                                                  {
                                                                    "branch_attrs": {
                                                                      "labels": {
                                                                        "aa": "S: S190R"
                                                                      },
                                                                      "mutations": {
                                                                        "S": [
                                                                          "S190R"
                                                                        ],
                                                                        "nuc": [
                                                                          "T22132G"
                                                                        ]
                                                                      }
                                                                    },
                                                                    "children": [
                                                                      {
                                                                        "branch_attrs": {
                                                                          "mutations": {}
                                                                        },
                                                                        "name": "Brazil/AM-L70-CD1721/2020",
                                                                        "node_attrs": {
                                                                          "author": {
                                                                            "author": "Nuno Faria et al",
                                                                            "value": "Nuno Faria et al"
                                                                          },
                                                                          "clade_membership": {
                                                                            "value": "20J/501Y.V3"
                                                                          },
                                                                          "country": {
                                                                            "value": "Brazil"
                                                                          },
                                                                          "div": 33,
                                                                          "division": {
                                                                            "value": "Amazonas BR"
                                                                          },
                                                                          "division_exposure": {
                                                                            "value": "Amazonas BR"
                                                                          },
                                                                          "gisaid_epi_isl": {
                                                                            "value": "EPI_ISL_804824"
                                                                          },
                                                                          "host": {
                                                                            "value": "Human"
                                                                          },
                                                                          "custom_location": {
                                                                            "confidence": {
                                                                              "Brazil": 1.0
                                                                            },
                                                                            "entropy": -1.000088900581841e-12,
                                                                            "value": "Brazil"
                                                                          },
                                                                          "num_date": {
                                                                            "confidence": [
                                                                              2020.9603825136612,
                                                                              2020.9603825136612
                                                                            ],
                                                                            "value": 2020.9603825136612
                                                                          },
                                                                          "originating_lab": {
                                                                            "value": "DB Diagnosticos do Brasil"
                                                                          },
                                                                          "pangolin_lineage": {
                                                                            "value": "P.1"
                                                                          },
                                                                          "recency": {
                                                                            "value": "Older"
                                                                          },
                                                                          "region": {
                                                                            "value": "South America"
                                                                          },
                                                                          "region_exposure": {
                                                                            "value": "South America"
                                                                          },
                                                                          "subclade_membership": {
                                                                            "value": "20J/501Y.V3"
                                                                          },
                                                                          "submitting_lab": {
                                                                            "value": "Laborat\u00f3rio de Parasitologia M\u00e9dica - Instituto de Medicina Tropical - Universidade de S\u00e3o Paulo"
                                                                          },
                                                                          "url": "https://www.gisaid.org"
                                                                        }
                                                                      },
                                                                      {
                                                                        "branch_attrs": {
                                                                          "mutations": {}
                                                                        },
                                                                        "name": "Brazil/AM-L70-71-CD1721/2020",
                                                                        "node_attrs": {
                                                                          "author": {
                                                                            "author": "Brazil-UK Centre for Arbovirus Discovery Diagnosis Genomics et al",
                                                                            "value": "Brazil-UK Centre for Arbovirus Discovery Diagnosis Genomics et al"
                                                                          },
                                                                          "clade_membership": {
                                                                            "value": "20J/501Y.V3"
                                                                          },
                                                                          "country": {
                                                                            "value": "Brazil"
                                                                          },
                                                                          "div": 33,
                                                                          "division": {
                                                                            "value": "Amazonas BR"
                                                                          },
                                                                          "division_exposure": {
                                                                            "value": "Amazonas BR"
                                                                          },
                                                                          "gisaid_epi_isl": {
                                                                            "value": "EPI_ISL_1060918"
                                                                          },
                                                                          "host": {
                                                                            "value": "Human"
                                                                          },
                                                                          "custom_location": {
                                                                            "confidence": {
                                                                              "Brazil": 1.0
                                                                            },
                                                                            "entropy": -1.000088900581841e-12,
                                                                            "value": "Brazil"
                                                                          },
                                                                          "location": {
                                                                            "value": "Manaus"
                                                                          },
                                                                          "num_date": {
                                                                            "confidence": [
                                                                              2020.9603825136612,
                                                                              2020.9603825136612
                                                                            ],
                                                                            "value": 2020.9603825136612
                                                                          },
                                                                          "originating_lab": {
                                                                            "value": "DB Diagnosticos do Brasil"
                                                                          },
                                                                          "pangolin_lineage": {
                                                                            "value": "P.1"
                                                                          },
                                                                          "recency": {
                                                                            "value": "One week ago"
                                                                          },
                                                                          "region": {
                                                                            "value": "South America"
                                                                          },
                                                                          "region_exposure": {
                                                                            "value": "South America"
                                                                          },
                                                                          "subclade_membership": {
                                                                            "value": "20J/501Y.V3"
                                                                          },
                                                                          "submitting_lab": {
                                                                            "value": "Instituto de Medicina Tropical de Sao Paulo"
                                                                          },
                                                                          "url": "https://www.gisaid.org"
                                                                        }
                                                                      }
                                                                    ],
                                                                    "name": "NODE_0001690",
                                                                    "node_attrs": {
                                                                      "clade_membership": {
                                                                        "value": "20J/501Y.V3"
                                                                      },
                                                                      "div": 33,
                                                                      "custom_location": {
                                                                        "confidence": {
                                                                          "Brazil": 0.9990187639872427
                                                                        },
                                                                        "entropy": 0.00818968381991365,
                                                                        "value": "Brazil"
                                                                      },
                                                                      "num_date": {
                                                                        "confidence": [
                                                                          2020.9230540564245,
                                                                          2020.9603825136612
                                                                        ],
                                                                        "value": 2020.9603825136612
                                                                      },
                                                                      "subclade_membership": {
                                                                        "value": "20J/501Y.V3"
                                                                      }
                                                                    }
                                                                  },
                                                                  {
                                                                    "branch_attrs": {
                                                                      "mutations": {}
                                                                    },
                                                                    "children": [
                                                                      {
                                                                        "branch_attrs": {
                                                                          "mutations": {}
                                                                        },
                                                                        "children": [
                                                                          {
                                                                            "branch_attrs": {
                                                                              "mutations": {}
                                                                            },
                                                                            "children": [
                                                                              {
                                                                                "branch_attrs": {
                                                                                  "mutations": {}
                                                                                },
                                                                                "children": [
                                                                                  {
                                                                                    "branch_attrs": {
                                                                                      "mutations": {
                                                                                        "nuc": [
                                                                                          "T592C",
                                                                                          "C9286T"
                                                                                        ]
                                                                                      }
                                                                                    },
                                                                                    "name": "Brazil/AM-21843439LC/2021",
                                                                                    "node_attrs": {

                                                                                      "author": {
                                                                                        "author": "Valdinete Nascimento et al",
                                                                                        "value": "Valdinete Nascimento et al B"
                                                                                      },
                                                                                      "clade_membership": {
                                                                                        "value": "20J/501Y.V3"
                                                                                      },
                                                                                      "country": {
                                                                                        "value": "Brazil"
                                                                                      },
                                                                                      "div": 34,
                                                                                      "division": {
                                                                                        "value": "Amazonas BR"
                                                                                      },
                                                                                      "division_exposure": {
                                                                                        "value": "Amazonas BR"
                                                                                      },
                                                                                      "gisaid_epi_isl": {
                                                                                        "value": "EPI_ISL_1068279"
                                                                                      },
                                                                                      "host": {
                                                                                        "value": "Human"
                                                                                      },
                                                                                      "custom_location": {
                                                                                        "confidence": {
                                                                                          "Brazil": 0.9999999999999999
                                                                                        },
                                                                                        "entropy": -9.99866855976916e-13,
                                                                                        "value": "Brazil"
                                                                                      },
                                                                                      "location": {
                                                                                        "value": "Manaus"
                                                                                      },
                                                                                      "num_date": {
                                                                                        "confidence": [
                                                                                          2021.017808219178,
                                                                                          2021.017808219178
                                                                                        ],
                                                                                        "value": 2021.017808219178
                                                                                      },
                                                                                      "originating_lab": {
                                                                                        "value": "Laboratorio de Ecologia de Doencas Transmissiveis na Amazonia, Instituto Leonidas e Maria Deane - Fiocruz Amazonia"
                                                                                      },
                                                                                      "pangolin_lineage": {
                                                                                        "value": "P.1"
                                                                                      },
                                                                                      "recency": {
                                                                                        "value": "One week ago"
                                                                                      },
                                                                                      "region": {
                                                                                        "value": "South America"
                                                                                      },
                                                                                      "region_exposure": {
                                                                                        "value": "South America"
                                                                                      },

                                                                                      "subclade_membership": {
                                                                                        "value": "20J/501Y.V3"
                                                                                      },
                                                                                      "submitting_lab": {
                                                                                        "value": "Laboratorio de Ecologia de Doencas Transmissiveis na Amazonia, Instituto Leonidas e Maria Deane - Fiocruz Amazonia"
                                                                                      },
                                                                                      "url": "https://www.gisaid.org"
                                                                                    }
                                                                                  },
                                                                                  {
                                                                                    "branch_attrs": {
                                                                                      "labels": {
                                                                                        "aa": "N: G137E"
                                                                                      },
                                                                                      "mutations": {
                                                                                        "N": [
                                                                                          "G137E"
                                                                                        ],
                                                                                        "nuc": [
                                                                                          "C18570T",
                                                                                          "G28683A"
                                                                                        ]
                                                                                      }
                                                                                    },
                                                                                    "name": "Brazil/AM-21890365EC/2021",
                                                                                    "node_attrs": {

                                                                                      "author": {
                                                                                        "author": "Valdinete Nascimento et al",
                                                                                        "value": "Valdinete Nascimento et al B"
                                                                                      },
                                                                                      "clade_membership": {
                                                                                        "value": "20J/501Y.V3"
                                                                                      },
                                                                                      "country": {
                                                                                        "value": "Brazil"
                                                                                      },
                                                                                      "div": 34,
                                                                                      "division": {
                                                                                        "value": "Amazonas BR"
                                                                                      },
                                                                                      "division_exposure": {
                                                                                        "value": "Amazonas BR"
                                                                                      },
                                                                                      "gisaid_epi_isl": {
                                                                                        "value": "EPI_ISL_1068291"
                                                                                      },
                                                                                      "host": {
                                                                                        "value": "Human"
                                                                                      },
                                                                                      "custom_location": {
                                                                                        "confidence": {
                                                                                          "Brazil": 0.9999999999999999
                                                                                        },
                                                                                        "entropy": -9.99866855976916e-13,
                                                                                        "value": "Brazil"
                                                                                      },
                                                                                      "location": {
                                                                                        "value": "Careiro"
                                                                                      },
                                                                                      "num_date": {
                                                                                        "confidence": [
                                                                                          2021.017808219178,
                                                                                          2021.017808219178
                                                                                        ],
                                                                                        "value": 2021.017808219178
                                                                                      },
                                                                                      "originating_lab": {
                                                                                        "value": "Laboratorio de Ecologia de Doencas Transmissiveis na Amazonia, Instituto Leonidas e Maria Deane - Fiocruz Amazonia"
                                                                                      },
                                                                                      "pangolin_lineage": {
                                                                                        "value": "P.1"
                                                                                      },
                                                                                      "recency": {
                                                                                        "value": "One week ago"
                                                                                      },
                                                                                      "region": {
                                                                                        "value": "South America"
                                                                                      },
                                                                                      "region_exposure": {
                                                                                        "value": "South America"
                                                                                      },

                                                                                      "subclade_membership": {
                                                                                        "value": "20J/501Y.V3"
                                                                                      },
                                                                                      "submitting_lab": {
                                                                                        "value": "Laboratorio de Ecologia de Doencas Transmissiveis na Amazonia, Instituto Leonidas e Maria Deane - Fiocruz Amazonia"
                                                                                      },
                                                                                      "url": "https://www.gisaid.org"
                                                                                    }
                                                                                  }
                                                                                ],
                                                                                "name": "NODE_0003697",
                                                                                "node_attrs": {
                                                                                  "clade_membership": {
                                                                                    "value": "20J/501Y.V3"
                                                                                  },
                                                                                  "div": 32,
                                                                                  "custom_location": {
                                                                                    "confidence": {
                                                                                      "Brazil": 0.9990196464965297
                                                                                    },
                                                                                    "entropy": 0.008183430821714053,
                                                                                    "value": "Brazil"
                                                                                  },
                                                                                  "num_date": {
                                                                                    "confidence": [
                                                                                      2020.900672660892,
                                                                                      2020.9898092773722
                                                                                    ],
                                                                                    "value": 2020.9598850918019
                                                                                  },
                                                                                  "subclade_membership": {
                                                                                    "value": "20J/501Y.V3"
                                                                                  }
                                                                                }
                                                                              },
                                                                              {
                                                                                "branch_attrs": {
                                                                                  "mutations": {}
                                                                                },
                                                                                "children": [
                                                                                  {
                                                                                    "branch_attrs": {
                                                                                      "labels": {
                                                                                        "aa": "ORF1b: T1139N"
                                                                                      },
                                                                                      "mutations": {
                                                                                        "ORF1b": [
                                                                                          "T1139N"
                                                                                        ],
                                                                                        "nuc": [
                                                                                          "C16883A"
                                                                                        ]
                                                                                      }
                                                                                    },
                                                                                    "name": "Brazil/AM-20143138FN-R2/2020",
                                                                                    "node_attrs": {

                                                                                      "author": {
                                                                                        "author": "Valdinete Nascimento et al",
                                                                                        "value": "Valdinete Nascimento et al B"
                                                                                      },
                                                                                      "clade_membership": {
                                                                                        "value": "20J/501Y.V3"
                                                                                      },
                                                                                      "country": {
                                                                                        "value": "Brazil"
                                                                                      },
                                                                                      "div": 33,
                                                                                      "division": {
                                                                                        "value": "Amazonas BR"
                                                                                      },
                                                                                      "division_exposure": {
                                                                                        "value": "Amazonas BR"
                                                                                      },
                                                                                      "gisaid_epi_isl": {
                                                                                        "value": "EPI_ISL_811149"
                                                                                      },
                                                                                      "host": {
                                                                                        "value": "Human"
                                                                                      },
                                                                                      "custom_location": {
                                                                                        "confidence": {
                                                                                          "Brazil": 1.0
                                                                                        },
                                                                                        "entropy": -1.000088900581841e-12,
                                                                                        "value": "Brazil"
                                                                                      },
                                                                                      "location": {
                                                                                        "value": "Manaus"
                                                                                      },
                                                                                      "num_date": {
                                                                                        "confidence": [
                                                                                          2020.9959016393443,
                                                                                          2020.9959016393443
                                                                                        ],
                                                                                        "value": 2020.9959016393443
                                                                                      },
                                                                                      "originating_lab": {
                                                                                        "value": "Laboratorio de Ecologia de Doencas Transmissiveis na Amazonia, Instituto Leonidas e Maria Deane - Fiocruz Amazonia"
                                                                                      },
                                                                                      "pangolin_lineage": {
                                                                                        "value": "P.1"
                                                                                      },
                                                                                      "recency": {
                                                                                        "value": "Older"
                                                                                      },
                                                                                      "region": {
                                                                                        "value": "South America"
                                                                                      },
                                                                                      "region_exposure": {
                                                                                        "value": "South America"
                                                                                      },

                                                                                      "subclade_membership": {
                                                                                        "value": "20J/501Y.V3"
                                                                                      },
                                                                                      "submitting_lab": {
                                                                                        "value": "Laboratorio de Ecologia de Doencas Transmissiveis na Amazonia, Instituto Leonidas e Maria Deane - Fiocruz Amazonia"
                                                                                      },
                                                                                      "url": "https://www.gisaid.org"
                                                                                    }
                                                                                  },
                                                                                  {
                                                                                    "branch_attrs": {
                                                                                      "labels": {
                                                                                        "aa": "ORF7a: T28I"
                                                                                      },
                                                                                      "mutations": {
                                                                                        "ORF7a": [
                                                                                          "T28I"
                                                                                        ],
                                                                                        "nuc": [
                                                                                          "C27476T"
                                                                                        ]
                                                                                      }
                                                                                    },
                                                                                    "children": [
                                                                                      {
                                                                                        "branch_attrs": {
                                                                                          "mutations": {}
                                                                                        },
                                                                                        "name": "Brazil/AM-20843351MC/2020",
                                                                                        "node_attrs": {

                                                                                          "author": {
                                                                                            "author": "Valdinete Nascimento et al",
                                                                                            "value": "Valdinete Nascimento et al B"
                                                                                          },
                                                                                          "clade_membership": {
                                                                                            "value": "20J/501Y.V3"
                                                                                          },
                                                                                          "country": {
                                                                                            "value": "Brazil"
                                                                                          },
                                                                                          "div": 33,
                                                                                          "division": {
                                                                                            "value": "Amazonas BR"
                                                                                          },
                                                                                          "division_exposure": {
                                                                                            "value": "Amazonas BR"
                                                                                          },
                                                                                          "gisaid_epi_isl": {
                                                                                            "value": "EPI_ISL_1068158"
                                                                                          },
                                                                                          "host": {
                                                                                            "value": "Human"
                                                                                          },
                                                                                          "custom_location": {
                                                                                            "confidence": {
                                                                                              "Brazil": 1.0
                                                                                            },
                                                                                            "entropy": -1.000088900581841e-12,
                                                                                            "value": "Brazil"
                                                                                          },
                                                                                          "location": {
                                                                                            "value": "Manaus"
                                                                                          },
                                                                                          "num_date": {
                                                                                            "confidence": [
                                                                                              2020.99043715847,
                                                                                              2020.99043715847
                                                                                            ],
                                                                                            "value": 2020.99043715847
                                                                                          },
                                                                                          "originating_lab": {
                                                                                            "value": "Laboratorio de Ecologia de Doencas Transmissiveis na Amazonia, Instituto Leonidas e Maria Deane - Fiocruz Amazonia"
                                                                                          },
                                                                                          "pangolin_lineage": {
                                                                                            "value": "P.1"
                                                                                          },
                                                                                          "recency": {
                                                                                            "value": "One week ago"
                                                                                          },
                                                                                          "region": {
                                                                                            "value": "South America"
                                                                                          },
                                                                                          "region_exposure": {
                                                                                            "value": "South America"
                                                                                          },

                                                                                          "subclade_membership": {
                                                                                            "value": "20J/501Y.V3"
                                                                                          },
                                                                                          "submitting_lab": {
                                                                                            "value": "Laboratorio de Ecologia de Doencas Transmissiveis na Amazonia, Instituto Leonidas e Maria Deane - Fiocruz Amazonia"
                                                                                          },
                                                                                          "url": "https://www.gisaid.org"
                                                                                        }
                                                                                      },
                                                                                      {
                                                                                        "branch_attrs": {
                                                                                          "mutations": {}
                                                                                        },
                                                                                        "children": [
                                                                                          {
                                                                                            "branch_attrs": {
                                                                                              "mutations": {}
                                                                                            },
                                                                                            "name": "Brazil/AM-21143580DO/2021",
                                                                                            "node_attrs": {

                                                                                              "author": {
                                                                                                "author": "Valdinete Nascimento et al",
                                                                                                "value": "Valdinete Nascimento et al B"
                                                                                              },
                                                                                              "clade_membership": {
                                                                                                "value": "20J/501Y.V3"
                                                                                              },
                                                                                              "country": {
                                                                                                "value": "Brazil"
                                                                                              },
                                                                                              "div": 33,
                                                                                              "division": {
                                                                                                "value": "Amazonas BR"
                                                                                              },
                                                                                              "division_exposure": {
                                                                                                "value": "Amazonas BR"
                                                                                              },
                                                                                              "gisaid_epi_isl": {
                                                                                                "value": "EPI_ISL_1068275"
                                                                                              },
                                                                                              "host": {
                                                                                                "value": "Human"
                                                                                              },
                                                                                              "custom_location": {
                                                                                                "confidence": {
                                                                                                  "Brazil": 1.0
                                                                                                },
                                                                                                "entropy": -1.000088900581841e-12,
                                                                                                "value": "Brazil"
                                                                                              },
                                                                                              "location": {
                                                                                                "value": "Manaus"
                                                                                              },
                                                                                              "num_date": {
                                                                                                "confidence": [
                                                                                                  2021.0205479452054,
                                                                                                  2021.0205479452054
                                                                                                ],
                                                                                                "value": 2021.0205479452054
                                                                                              },
                                                                                              "originating_lab": {
                                                                                                "value": "Laboratorio de Ecologia de Doencas Transmissiveis na Amazonia, Instituto Leonidas e Maria Deane - Fiocruz Amazonia"
                                                                                              },
                                                                                              "pangolin_lineage": {
                                                                                                "value": "P.1"
                                                                                              },
                                                                                              "recency": {
                                                                                                "value": "One week ago"
                                                                                              },
                                                                                              "region": {
                                                                                                "value": "South America"
                                                                                              },
                                                                                              "region_exposure": {
                                                                                                "value": "South America"
                                                                                              },

                                                                                              "subclade_membership": {
                                                                                                "value": "20J/501Y.V3"
                                                                                              },
                                                                                              "submitting_lab": {
                                                                                                "value": "Laboratorio de Ecologia de Doencas Transmissiveis na Amazonia, Instituto Leonidas e Maria Deane - Fiocruz Amazonia"
                                                                                              },
                                                                                              "url": "https://www.gisaid.org"
                                                                                            }
                                                                                          },
                                                                                          {
                                                                                            "branch_attrs": {
                                                                                              "mutations": {}
                                                                                            },
                                                                                            "name": "Brazil/AM-21890017MD/2021",
                                                                                            "node_attrs": {

                                                                                              "author": {
                                                                                                "author": "Valdinete Nascimento et al",
                                                                                                "value": "Valdinete Nascimento et al B"
                                                                                              },
                                                                                              "clade_membership": {
                                                                                                "value": "20J/501Y.V3"
                                                                                              },
                                                                                              "country": {
                                                                                                "value": "Brazil"
                                                                                              },
                                                                                              "div": 33,
                                                                                              "division": {
                                                                                                "value": "Amazonas BR"
                                                                                              },
                                                                                              "division_exposure": {
                                                                                                "value": "Amazonas BR"
                                                                                              },
                                                                                              "gisaid_epi_isl": {
                                                                                                "value": "EPI_ISL_1068288"
                                                                                              },
                                                                                              "host": {
                                                                                                "value": "Human"
                                                                                              },
                                                                                              "custom_location": {
                                                                                                "confidence": {
                                                                                                  "Brazil": 1.0
                                                                                                },
                                                                                                "entropy": -1.000088900581841e-12,
                                                                                                "value": "Brazil"
                                                                                              },
                                                                                              "location": {
                                                                                                "value": "Rio Preto Da Eva"
                                                                                              },
                                                                                              "num_date": {
                                                                                                "confidence": [
                                                                                                  2021.0123287671233,
                                                                                                  2021.0123287671233
                                                                                                ],
                                                                                                "value": 2021.0123287671233
                                                                                              },
                                                                                              "originating_lab": {
                                                                                                "value": "Laboratorio de Ecologia de Doencas Transmissiveis na Amazonia, Instituto Leonidas e Maria Deane - Fiocruz Amazonia"
                                                                                              },
                                                                                              "pangolin_lineage": {
                                                                                                "value": "P.1"
                                                                                              },
                                                                                              "recency": {
                                                                                                "value": "One week ago"
                                                                                              },
                                                                                              "region": {
                                                                                                "value": "South America"
                                                                                              },
                                                                                              "region_exposure": {
                                                                                                "value": "South America"
                                                                                              },

                                                                                              "subclade_membership": {
                                                                                                "value": "20J/501Y.V3"
                                                                                              },
                                                                                              "submitting_lab": {
                                                                                                "value": "Laboratorio de Ecologia de Doencas Transmissiveis na Amazonia, Instituto Leonidas e Maria Deane - Fiocruz Amazonia"
                                                                                              },
                                                                                              "url": "https://www.gisaid.org"
                                                                                            }
                                                                                          }
                                                                                        ],
                                                                                        "name": "NODE_0003701",
                                                                                        "node_attrs": {
                                                                                          "clade_membership": {
                                                                                            "value": "20J/501Y.V3"
                                                                                          },
                                                                                          "div": 33,
                                                                                          "custom_location": {
                                                                                            "confidence": {
                                                                                              "Brazil": 0.9990290770139526
                                                                                            },
                                                                                            "entropy": 0.008116288048284803,
                                                                                            "value": "Brazil"
                                                                                          },
                                                                                          "num_date": {
                                                                                            "confidence": [
                                                                                              2020.9810964346887,
                                                                                              2021.0123287671233
                                                                                            ],
                                                                                            "value": 2021.0104346002288
                                                                                          },
                                                                                          "subclade_membership": {
                                                                                            "value": "20J/501Y.V3"
                                                                                          }
                                                                                        }
                                                                                      }
                                                                                    ],
                                                                                    "name": "NODE_0001699",
                                                                                    "node_attrs": {
                                                                                      "clade_membership": {
                                                                                        "value": "20J/501Y.V3"
                                                                                      },
                                                                                      "div": 33,
                                                                                      "custom_location": {
                                                                                        "confidence": {
                                                                                          "Brazil": 0.9989436241927985
                                                                                        },
                                                                                        "entropy": 0.008727811678757925,
                                                                                        "value": "Brazil"
                                                                                      },
                                                                                      "num_date": {
                                                                                        "confidence": [
                                                                                          2020.9619335434043,
                                                                                          2020.99043715847
                                                                                        ],
                                                                                        "value": 2020.99043715847
                                                                                      },
                                                                                      "subclade_membership": {
                                                                                        "value": "20J/501Y.V3"
                                                                                      }
                                                                                    }
                                                                                  }
                                                                                ],
                                                                                "name": "NODE_0003698",
                                                                                "node_attrs": {
                                                                                  "clade_membership": {
                                                                                    "value": "20J/501Y.V3"
                                                                                  },
                                                                                  "div": 32,
                                                                                  "custom_location": {
                                                                                    "confidence": {
                                                                                      "Brazil": 0.9989272336279025
                                                                                    },
                                                                                    "entropy": 0.008843060432772599,
                                                                                    "value": "Brazil"
                                                                                  },
                                                                                  "num_date": {
                                                                                    "confidence": [
                                                                                      2020.912883006678,
                                                                                      2020.98110820651
                                                                                    ],
                                                                                    "value": 2020.9438781850738
                                                                                  },
                                                                                  "subclade_membership": {
                                                                                    "value": "20J/501Y.V3"
                                                                                  }
                                                                                }
                                                                              }
                                                                            ],
                                                                            "name": "NODE_0003693",
                                                                            "node_attrs": {
                                                                              "clade_membership": {
                                                                                "value": "20J/501Y.V3"
                                                                              },
                                                                              "div": 32,
                                                                              "custom_location": {
                                                                                "confidence": {
                                                                                  "Brazil": 0.9988304707511885,
                                                                                  "Rio Grande do Sul": 0.00103838803500769
                                                                                },
                                                                                "entropy": 0.009524414548696004,
                                                                                "value": "Brazil"
                                                                              },
                                                                              "num_date": {
                                                                                "confidence": [
                                                                                  2020.8881684875482,
                                                                                  2020.9777649318394
                                                                                ],
                                                                                "value": 2020.9318052414546
                                                                              },
                                                                              "subclade_membership": {
                                                                                "value": "20J/501Y.V3"
                                                                              }
                                                                            }
                                                                          },
                                                                          {
                                                                            "branch_attrs": {
                                                                              "mutations": {}
                                                                            },
                                                                            "children": [
                                                                              {
                                                                                "branch_attrs": {
                                                                                  "mutations": {}
                                                                                },
                                                                                "children": [
                                                                                  {
                                                                                    "branch_attrs": {
                                                                                      "labels": {
                                                                                        "aa": "ORF1a: N3168D"
                                                                                      },
                                                                                      "mutations": {
                                                                                        "ORF1a": [
                                                                                          "N3168D"
                                                                                        ],
                                                                                        "nuc": [
                                                                                          "A9767G"
                                                                                        ]
                                                                                      }
                                                                                    },
                                                                                    "children": [
                                                                                      {
                                                                                        "branch_attrs": {
                                                                                          "mutations": {}
                                                                                        },
                                                                                        "name": "Brazil/AM-21143395RC/2021",
                                                                                        "node_attrs": {

                                                                                          "author": {
                                                                                            "author": "Valdinete Nascimento et al",
                                                                                            "value": "Valdinete Nascimento et al B"
                                                                                          },
                                                                                          "clade_membership": {
                                                                                            "value": "20J/501Y.V3"
                                                                                          },
                                                                                          "country": {
                                                                                            "value": "Brazil"
                                                                                          },
                                                                                          "div": 33,
                                                                                          "division": {
                                                                                            "value": "Amazonas BR"
                                                                                          },
                                                                                          "division_exposure": {
                                                                                            "value": "Amazonas BR"
                                                                                          },
                                                                                          "gisaid_epi_isl": {
                                                                                            "value": "EPI_ISL_1068263"
                                                                                          },
                                                                                          "host": {
                                                                                            "value": "Human"
                                                                                          },
                                                                                          "custom_location": {
                                                                                            "confidence": {
                                                                                              "Brazil": 1.0
                                                                                            },
                                                                                            "entropy": -1.000088900581841e-12,
                                                                                            "value": "Brazil"
                                                                                          },
                                                                                          "location": {
                                                                                            "value": "Manaus"
                                                                                          },
                                                                                          "num_date": {
                                                                                            "confidence": [
                                                                                              2021.0150684931507,
                                                                                              2021.0150684931507
                                                                                            ],
                                                                                            "value": 2021.0150684931507
                                                                                          },
                                                                                          "originating_lab": {
                                                                                            "value": "Laboratorio de Ecologia de Doencas Transmissiveis na Amazonia, Instituto Leonidas e Maria Deane - Fiocruz Amazonia"
                                                                                          },
                                                                                          "pangolin_lineage": {
                                                                                            "value": "P.1"
                                                                                          },
                                                                                          "recency": {
                                                                                            "value": "One week ago"
                                                                                          },
                                                                                          "region": {
                                                                                            "value": "South America"
                                                                                          },
                                                                                          "region_exposure": {
                                                                                            "value": "South America"
                                                                                          },

                                                                                          "subclade_membership": {
                                                                                            "value": "20J/501Y.V3"
                                                                                          },
                                                                                          "submitting_lab": {
                                                                                            "value": "Laboratorio de Ecologia de Doencas Transmissiveis na Amazonia, Instituto Leonidas e Maria Deane - Fiocruz Amazonia"
                                                                                          },
                                                                                          "url": "https://www.gisaid.org"
                                                                                        }
                                                                                      },
                                                                                      {
                                                                                        "branch_attrs": {
                                                                                          "mutations": {
                                                                                            "nuc": [
                                                                                              "G373A"
                                                                                            ]
                                                                                          }
                                                                                        },
                                                                                        "name": "Brazil/AM-21843511WC/2021",
                                                                                        "node_attrs": {

                                                                                          "author": {
                                                                                            "author": "Valdinete Nascimento et al",
                                                                                            "value": "Valdinete Nascimento et al B"
                                                                                          },
                                                                                          "clade_membership": {
                                                                                            "value": "20J/501Y.V3"
                                                                                          },
                                                                                          "country": {
                                                                                            "value": "Brazil"
                                                                                          },
                                                                                          "div": 34,
                                                                                          "division": {
                                                                                            "value": "Amazonas BR"
                                                                                          },
                                                                                          "division_exposure": {
                                                                                            "value": "Amazonas BR"
                                                                                          },
                                                                                          "gisaid_epi_isl": {
                                                                                            "value": "EPI_ISL_1068280"
                                                                                          },
                                                                                          "host": {
                                                                                            "value": "Human"
                                                                                          },
                                                                                          "custom_location": {
                                                                                            "confidence": {
                                                                                              "Brazil": 1.0
                                                                                            },
                                                                                            "entropy": -1.000088900581841e-12,
                                                                                            "value": "Brazil"
                                                                                          },
                                                                                          "location": {
                                                                                            "value": "Manaus"
                                                                                          },
                                                                                          "num_date": {
                                                                                            "confidence": [
                                                                                              2021.0150684931507,
                                                                                              2021.0150684931507
                                                                                            ],
                                                                                            "value": 2021.0150684931507
                                                                                          },
                                                                                          "originating_lab": {
                                                                                            "value": "Laboratorio de Ecologia de Doencas Transmissiveis na Amazonia, Instituto Leonidas e Maria Deane - Fiocruz Amazonia"
                                                                                          },
                                                                                          "pangolin_lineage": {
                                                                                            "value": "P.1"
                                                                                          },
                                                                                          "recency": {
                                                                                            "value": "One week ago"
                                                                                          },
                                                                                          "region": {
                                                                                            "value": "South America"
                                                                                          },
                                                                                          "region_exposure": {
                                                                                            "value": "South America"
                                                                                          },

                                                                                          "subclade_membership": {
                                                                                            "value": "20J/501Y.V3"
                                                                                          },
                                                                                          "submitting_lab": {
                                                                                            "value": "Laboratorio de Ecologia de Doencas Transmissiveis na Amazonia, Instituto Leonidas e Maria Deane - Fiocruz Amazonia"
                                                                                          },
                                                                                          "url": "https://www.gisaid.org"
                                                                                        }
                                                                                      }
                                                                                    ],
                                                                                    "name": "NODE_0001714",
                                                                                    "node_attrs": {
                                                                                      "clade_membership": {
                                                                                        "value": "20J/501Y.V3"
                                                                                      },
                                                                                      "div": 33,
                                                                                      "custom_location": {
                                                                                        "confidence": {
                                                                                          "Brazil": 0.9990274665267138
                                                                                        },
                                                                                        "entropy": 0.008127720031323886,
                                                                                        "value": "Brazil"
                                                                                      },
                                                                                      "num_date": {
                                                                                        "confidence": [
                                                                                          2020.9489480441148,
                                                                                          2021.0150684931507
                                                                                        ],
                                                                                        "value": 2020.9901311520582
                                                                                      },
                                                                                      "subclade_membership": {
                                                                                        "value": "20J/501Y.V3"
                                                                                      }
                                                                                    }
                                                                                  },
                                                                                  {
                                                                                    "branch_attrs": {
                                                                                      "labels": {
                                                                                        "aa": "ORF1b: I539V"
                                                                                      },
                                                                                      "mutations": {
                                                                                        "ORF1b": [
                                                                                          "I539V"
                                                                                        ],
                                                                                        "nuc": [
                                                                                          "A15082G"
                                                                                        ]
                                                                                      }
                                                                                    },
                                                                                    "children": [
                                                                                      {
                                                                                        "branch_attrs": {
                                                                                          "labels": {
                                                                                            "aa": "ORF1b: D2020Y"
                                                                                          },
                                                                                          "mutations": {
                                                                                            "ORF1b": [
                                                                                              "D2020Y"
                                                                                            ],
                                                                                            "nuc": [
                                                                                              "G19525T"
                                                                                            ]
                                                                                          }
                                                                                        },
                                                                                        "name": "Brazil/AM-L77-CD2301/2021",
                                                                                        "node_attrs": {
                                                                                          "author": {
                                                                                            "author": "Brazil-UK Centre for Arbovirus Discovery Diagnosis Genomics et al",
                                                                                            "value": "Brazil-UK Centre for Arbovirus Discovery Diagnosis Genomics et al"
                                                                                          },
                                                                                          "clade_membership": {
                                                                                            "value": "20J/501Y.V3"
                                                                                          },
                                                                                          "country": {
                                                                                            "value": "Brazil"
                                                                                          },
                                                                                          "div": 34,
                                                                                          "division": {
                                                                                            "value": "Amazonas BR"
                                                                                          },
                                                                                          "division_exposure": {
                                                                                            "value": "Amazonas BR"
                                                                                          },
                                                                                          "gisaid_epi_isl": {
                                                                                            "value": "EPI_ISL_1060897"
                                                                                          },
                                                                                          "host": {
                                                                                            "value": "Human"
                                                                                          },
                                                                                          "custom_location": {
                                                                                            "confidence": {
                                                                                              "Brazil": 0.9999999999999999
                                                                                            },
                                                                                            "entropy": -9.99866855976916e-13,
                                                                                            "value": "Brazil"
                                                                                          },
                                                                                          "location": {
                                                                                            "value": "Manaus"
                                                                                          },
                                                                                          "num_date": {
                                                                                            "confidence": [
                                                                                              2021.009589041096,
                                                                                              2021.009589041096
                                                                                            ],
                                                                                            "value": 2021.009589041096
                                                                                          },
                                                                                          "originating_lab": {
                                                                                            "value": "CDL Laboratorio Santos e Vidal LTDA."
                                                                                          },
                                                                                          "pangolin_lineage": {
                                                                                            "value": "P.1"
                                                                                          },
                                                                                          "recency": {
                                                                                            "value": "One week ago"
                                                                                          },
                                                                                          "region": {
                                                                                            "value": "South America"
                                                                                          },
                                                                                          "region_exposure": {
                                                                                            "value": "South America"
                                                                                          },
                                                                                          "subclade_membership": {
                                                                                            "value": "20J/501Y.V3"
                                                                                          },
                                                                                          "submitting_lab": {
                                                                                            "value": "Instituto de Medicina Tropical de Sao Paulo"
                                                                                          },
                                                                                          "url": "https://www.gisaid.org"
                                                                                        }
                                                                                      },
                                                                                      {
                                                                                        "branch_attrs": {
                                                                                          "labels": {
                                                                                            "aa": "ORF1a: G4287X"
                                                                                          },
                                                                                          "mutations": {
                                                                                            "ORF1a": [
                                                                                              "G4287X"
                                                                                            ],
                                                                                            "nuc": [
                                                                                              "G13124-"
                                                                                            ]
                                                                                          }
                                                                                        },
                                                                                        "name": "Brazil/AM-L77-CD2303/2021",
                                                                                        "node_attrs": {
                                                                                          "author": {
                                                                                            "author": "Brazil-UK Centre for Arbovirus Discovery Diagnosis Genomics et al",
                                                                                            "value": "Brazil-UK Centre for Arbovirus Discovery Diagnosis Genomics et al"
                                                                                          },
                                                                                          "clade_membership": {
                                                                                            "value": "20J/501Y.V3"
                                                                                          },
                                                                                          "country": {
                                                                                            "value": "Brazil"
                                                                                          },
                                                                                          "div": 33,
                                                                                          "division": {
                                                                                            "value": "Amazonas BR"
                                                                                          },
                                                                                          "division_exposure": {
                                                                                            "value": "Amazonas BR"
                                                                                          },
                                                                                          "gisaid_epi_isl": {
                                                                                            "value": "EPI_ISL_1064742"
                                                                                          },
                                                                                          "host": {
                                                                                            "value": "Human"
                                                                                          },
                                                                                          "custom_location": {
                                                                                            "confidence": {
                                                                                              "Brazil": 0.9999999999999999
                                                                                            },
                                                                                            "entropy": -9.99866855976916e-13,
                                                                                            "value": "Brazil"
                                                                                          },
                                                                                          "location": {
                                                                                            "value": "Manaus"
                                                                                          },
                                                                                          "num_date": {
                                                                                            "confidence": [
                                                                                              2021.009589041096,
                                                                                              2021.009589041096
                                                                                            ],
                                                                                            "value": 2021.009589041096
                                                                                          },
                                                                                          "originating_lab": {
                                                                                            "value": "CDL Laboratorio Santos e Vidal LTDA."
                                                                                          },
                                                                                          "pangolin_lineage": {
                                                                                            "value": "P.1"
                                                                                          },
                                                                                          "recency": {
                                                                                            "value": "One week ago"
                                                                                          },
                                                                                          "region": {
                                                                                            "value": "South America"
                                                                                          },
                                                                                          "region_exposure": {
                                                                                            "value": "South America"
                                                                                          },
                                                                                          "subclade_membership": {
                                                                                            "value": "20J/501Y.V3"
                                                                                          },
                                                                                          "submitting_lab": {
                                                                                            "value": "Instituto de Medicina Tropical de Sao Paulo"
                                                                                          },
                                                                                          "url": "https://www.gisaid.org"
                                                                                        }
                                                                                      },
                                                                                      {
                                                                                        "branch_attrs": {
                                                                                          "mutations": {
                                                                                            "nuc": [
                                                                                              "T29834A"
                                                                                            ]
                                                                                          }
                                                                                        },
                                                                                        "children": [
                                                                                          {
                                                                                            "branch_attrs": {
                                                                                              "mutations": {}
                                                                                            },
                                                                                            "name": "Brazil/AM-1035/2021",
                                                                                            "node_attrs": {

                                                                                              "author": {
                                                                                                "author": "Claudio Tavares Sacchi et al",
                                                                                                "value": "Claudio Tavares Sacchi et al"
                                                                                              },
                                                                                              "clade_membership": {
                                                                                                "value": "20J/501Y.V3"
                                                                                              },
                                                                                              "country": {
                                                                                                "value": "Brazil"
                                                                                              },
                                                                                              "div": 34,
                                                                                              "division": {
                                                                                                "value": "Amazonas BR"
                                                                                              },
                                                                                              "division_exposure": {
                                                                                                "value": "Amazonas BR"
                                                                                              },
                                                                                              "gisaid_epi_isl": {
                                                                                                "value": "EPI_ISL_906069"
                                                                                              },
                                                                                              "host": {
                                                                                                "value": "Human"
                                                                                              },
                                                                                              "custom_location": {
                                                                                                "confidence": {
                                                                                                  "Brazil": 0.9999999999999999
                                                                                                },
                                                                                                "entropy": -9.99866855976916e-13,
                                                                                                "value": "Brazil"
                                                                                              },
                                                                                              "location": {
                                                                                                "value": "Manaus"
                                                                                              },
                                                                                              "num_date": {
                                                                                                "confidence": [
                                                                                                  2021.0397260273974,
                                                                                                  2021.0397260273974
                                                                                                ],
                                                                                                "value": 2021.0397260273974
                                                                                              },
                                                                                              "originating_lab": {
                                                                                                "value": "Instituto Adolfo Lutz - Regional de Campinas"
                                                                                              },
                                                                                              "pangolin_lineage": {
                                                                                                "value": "P.1"
                                                                                              },
                                                                                              "recency": {
                                                                                                "value": "Older"
                                                                                              },
                                                                                              "region": {
                                                                                                "value": "South America"
                                                                                              },
                                                                                              "region_exposure": {
                                                                                                "value": "South America"
                                                                                              },

                                                                                              "subclade_membership": {
                                                                                                "value": "20J/501Y.V3"
                                                                                              },
                                                                                              "submitting_lab": {
                                                                                                "value": "Instituto Adolfo Lutz, Interdiciplinary Procedures Center, Strategic Laboratory"
                                                                                              },
                                                                                              "url": "https://www.gisaid.org"
                                                                                            }
                                                                                          },
                                                                                          {
                                                                                            "branch_attrs": {
                                                                                              "mutations": {
                                                                                                "nuc": [
                                                                                                  "C622T"
                                                                                                ]
                                                                                              }
                                                                                            },
                                                                                            "name": "Brazil/AM-21143537SL/2021",
                                                                                            "node_attrs": {

                                                                                              "author": {
                                                                                                "author": "Valdinete Nascimento et al",
                                                                                                "value": "Valdinete Nascimento et al B"
                                                                                              },
                                                                                              "clade_membership": {
                                                                                                "value": "20J/501Y.V3"
                                                                                              },
                                                                                              "country": {
                                                                                                "value": "Brazil"
                                                                                              },
                                                                                              "div": 35,
                                                                                              "division": {
                                                                                                "value": "Amazonas BR"
                                                                                              },
                                                                                              "division_exposure": {
                                                                                                "value": "Amazonas BR"
                                                                                              },
                                                                                              "gisaid_epi_isl": {
                                                                                                "value": "EPI_ISL_1068272"
                                                                                              },
                                                                                              "host": {
                                                                                                "value": "Human"
                                                                                              },
                                                                                              "custom_location": {
                                                                                                "confidence": {
                                                                                                  "Brazil": 0.9999999999999999
                                                                                                },
                                                                                                "entropy": -9.99866855976916e-13,
                                                                                                "value": "Brazil"
                                                                                              },
                                                                                              "location": {
                                                                                                "value": "Manaus"
                                                                                              },
                                                                                              "num_date": {
                                                                                                "confidence": [
                                                                                                  2021.031506849315,
                                                                                                  2021.031506849315
                                                                                                ],
                                                                                                "value": 2021.031506849315
                                                                                              },
                                                                                              "originating_lab": {
                                                                                                "value": "Laboratorio de Ecologia de Doencas Transmissiveis na Amazonia, Instituto Leonidas e Maria Deane - Fiocruz Amazonia"
                                                                                              },
                                                                                              "pangolin_lineage": {
                                                                                                "value": "P.1"
                                                                                              },
                                                                                              "recency": {
                                                                                                "value": "One week ago"
                                                                                              },
                                                                                              "region": {
                                                                                                "value": "South America"
                                                                                              },
                                                                                              "region_exposure": {
                                                                                                "value": "South America"
                                                                                              },

                                                                                              "subclade_membership": {
                                                                                                "value": "20J/501Y.V3"
                                                                                              },
                                                                                              "submitting_lab": {
                                                                                                "value": "Laboratorio de Ecologia de Doencas Transmissiveis na Amazonia, Instituto Leonidas e Maria Deane - Fiocruz Amazonia"
                                                                                              },
                                                                                              "url": "https://www.gisaid.org"
                                                                                            }
                                                                                          }
                                                                                        ],
                                                                                        "name": "NODE_0001709",
                                                                                        "node_attrs": {
                                                                                          "clade_membership": {
                                                                                            "value": "20J/501Y.V3"
                                                                                          },
                                                                                          "div": 34,
                                                                                          "custom_location": {
                                                                                            "confidence": {
                                                                                              "Brazil": 0.9991065915927688
                                                                                            },
                                                                                            "entropy": 0.007554292993291797,
                                                                                            "value": "Brazil"
                                                                                          },
                                                                                          "num_date": {
                                                                                            "confidence": [
                                                                                              2020.9851215547737,
                                                                                              2021.028315642009
                                                                                            ],
                                                                                            "value": 2021.009241381372
                                                                                          },
                                                                                          "subclade_membership": {
                                                                                            "value": "20J/501Y.V3"
                                                                                          }
                                                                                        }
                                                                                      }
                                                                                    ],
                                                                                    "name": "NODE_0001708",
                                                                                    "node_attrs": {
                                                                                      "clade_membership": {
                                                                                        "value": "20J/501Y.V3"
                                                                                      },
                                                                                      "div": 33,
                                                                                      "custom_location": {
                                                                                        "confidence": {
                                                                                          "Brazil": 0.9999127818708556
                                                                                        },
                                                                                        "entropy": 0.0009244354320622391,
                                                                                        "value": "Brazil"
                                                                                      },
                                                                                      "num_date": {
                                                                                        "confidence": [
                                                                                          2020.953100795898,
                                                                                          2021.009589041096
                                                                                        ],
                                                                                        "value": 2020.9738506918309
                                                                                      },
                                                                                      "subclade_membership": {
                                                                                        "value": "20J/501Y.V3"
                                                                                      }
                                                                                    }
                                                                                  }
                                                                                ],
                                                                                "name": "NODE_0003705",
                                                                                "node_attrs": {
                                                                                  "clade_membership": {
                                                                                    "value": "20J/501Y.V3"
                                                                                  },
                                                                                  "div": 32,
                                                                                  "custom_location": {
                                                                                    "confidence": {
                                                                                      "Brazil": 0.9989245500821876
                                                                                    },
                                                                                    "entropy": 0.008861868804874554,
                                                                                    "value": "Brazil"
                                                                                  },
                                                                                  "num_date": {
                                                                                    "confidence": [
                                                                                      2020.9020832925326,
                                                                                      2020.9814763953002
                                                                                    ],
                                                                                    "value": 2020.937241386922
                                                                                  },
                                                                                  "subclade_membership": {
                                                                                    "value": "20J/501Y.V3"
                                                                                  }
                                                                                }
                                                                              },
                                                                              {
                                                                                "branch_attrs": {
                                                                                  "mutations": {}
                                                                                },
                                                                                "children": [
                                                                                  {
                                                                                    "branch_attrs": {
                                                                                      "mutations": {}
                                                                                    },
                                                                                    "children": [
                                                                                      {
                                                                                        "branch_attrs": {
                                                                                          "mutations": {
                                                                                            "nuc": [
                                                                                              "T27986C"
                                                                                            ]
                                                                                          }
                                                                                        },
                                                                                        "name": "Brazil/AM-21843518RA/2021",
                                                                                        "node_attrs": {

                                                                                          "author": {
                                                                                            "author": "Valdinete Nascimento et al",
                                                                                            "value": "Valdinete Nascimento et al B"
                                                                                          },
                                                                                          "clade_membership": {
                                                                                            "value": "20J/501Y.V3"
                                                                                          },
                                                                                          "country": {
                                                                                            "value": "Brazil"
                                                                                          },
                                                                                          "div": 33,
                                                                                          "division": {
                                                                                            "value": "Amazonas BR"
                                                                                          },
                                                                                          "division_exposure": {
                                                                                            "value": "Amazonas BR"
                                                                                          },
                                                                                          "gisaid_epi_isl": {
                                                                                            "value": "EPI_ISL_1068281"
                                                                                          },
                                                                                          "host": {
                                                                                            "value": "Human"
                                                                                          },
                                                                                          "custom_location": {
                                                                                            "confidence": {
                                                                                              "Brazil": 1.0
                                                                                            },
                                                                                            "entropy": -1.000088900581841e-12,
                                                                                            "value": "Brazil"
                                                                                          },
                                                                                          "location": {
                                                                                            "value": "Manaus"
                                                                                          },
                                                                                          "num_date": {
                                                                                            "confidence": [
                                                                                              2021.0150684931507,
                                                                                              2021.0150684931507
                                                                                            ],
                                                                                            "value": 2021.0150684931507
                                                                                          },
                                                                                          "originating_lab": {
                                                                                            "value": "Laboratorio de Ecologia de Doencas Transmissiveis na Amazonia, Instituto Leonidas e Maria Deane - Fiocruz Amazonia"
                                                                                          },
                                                                                          "pangolin_lineage": {
                                                                                            "value": "P.1"
                                                                                          },
                                                                                          "recency": {
                                                                                            "value": "One week ago"
                                                                                          },
                                                                                          "region": {
                                                                                            "value": "South America"
                                                                                          },
                                                                                          "region_exposure": {
                                                                                            "value": "South America"
                                                                                          },

                                                                                          "subclade_membership": {
                                                                                            "value": "20J/501Y.V3"
                                                                                          },
                                                                                          "submitting_lab": {
                                                                                            "value": "Laboratorio de Ecologia de Doencas Transmissiveis na Amazonia, Instituto Leonidas e Maria Deane - Fiocruz Amazonia"
                                                                                          },
                                                                                          "url": "https://www.gisaid.org"
                                                                                        }
                                                                                      },
                                                                                      {
                                                                                        "branch_attrs": {
                                                                                          "labels": {
                                                                                            "aa": "ORF1a: G4287X"
                                                                                          },
                                                                                          "mutations": {
                                                                                            "ORF1a": [
                                                                                              "G4287X"
                                                                                            ],
                                                                                            "nuc": [
                                                                                              "C920T",
                                                                                              "G13124-"
                                                                                            ]
                                                                                          }
                                                                                        },
                                                                                        "name": "Brazil/AM-L77-CD2309/2021",
                                                                                        "node_attrs": {
                                                                                          "author": {
                                                                                            "author": "Brazil-UK Centre for Arbovirus Discovery Diagnosis Genomics et al",
                                                                                            "value": "Brazil-UK Centre for Arbovirus Discovery Diagnosis Genomics et al"
                                                                                          },
                                                                                          "clade_membership": {
                                                                                            "value": "20J/501Y.V3"
                                                                                          },
                                                                                          "country": {
                                                                                            "value": "Brazil"
                                                                                          },
                                                                                          "div": 33,
                                                                                          "division": {
                                                                                            "value": "Amazonas BR"
                                                                                          },
                                                                                          "division_exposure": {
                                                                                            "value": "Amazonas BR"
                                                                                          },
                                                                                          "gisaid_epi_isl": {
                                                                                            "value": "EPI_ISL_1064736"
                                                                                          },
                                                                                          "host": {
                                                                                            "value": "Human"
                                                                                          },
                                                                                          "custom_location": {
                                                                                            "confidence": {
                                                                                              "Brazil": 1.0
                                                                                            },
                                                                                            "entropy": -1.000088900581841e-12,
                                                                                            "value": "Brazil"
                                                                                          },
                                                                                          "location": {
                                                                                            "value": "Manaus"
                                                                                          },
                                                                                          "num_date": {
                                                                                            "confidence": [
                                                                                              2021.0123287671233,
                                                                                              2021.0123287671233
                                                                                            ],
                                                                                            "value": 2021.0123287671233
                                                                                          },
                                                                                          "originating_lab": {
                                                                                            "value": "CDL Laboratorio Santos e Vidal LTDA."
                                                                                          },
                                                                                          "pangolin_lineage": {
                                                                                            "value": "P.1"
                                                                                          },
                                                                                          "recency": {
                                                                                            "value": "One week ago"
                                                                                          },
                                                                                          "region": {
                                                                                            "value": "South America"
                                                                                          },
                                                                                          "region_exposure": {
                                                                                            "value": "South America"
                                                                                          },
                                                                                          "subclade_membership": {
                                                                                            "value": "20J/501Y.V3"
                                                                                          },
                                                                                          "submitting_lab": {
                                                                                            "value": "Instituto de Medicina Tropical de Sao Paulo"
                                                                                          },
                                                                                          "url": "https://www.gisaid.org"
                                                                                        }
                                                                                      }
                                                                                    ],
                                                                                    "name": "NODE_0003710",
                                                                                    "node_attrs": {
                                                                                      "clade_membership": {
                                                                                        "value": "20J/501Y.V3"
                                                                                      },
                                                                                      "div": 32,
                                                                                      "custom_location": {
                                                                                        "confidence": {
                                                                                          "Brazil": 0.999018804681465
                                                                                        },
                                                                                        "entropy": 0.008189396252589715,
                                                                                        "value": "Brazil"
                                                                                      },
                                                                                      "num_date": {
                                                                                        "confidence": [
                                                                                          2020.9279140791248,
                                                                                          2020.996634704635
                                                                                        ],
                                                                                        "value": 2020.9621367076654
                                                                                      },
                                                                                      "subclade_membership": {
                                                                                        "value": "20J/501Y.V3"
                                                                                      }
                                                                                    }
                                                                                  },
                                                                                  {
                                                                                    "branch_attrs": {
                                                                                      "mutations": {}
                                                                                    },
                                                                                    "children": [
                                                                                      {
                                                                                        "branch_attrs": {
                                                                                          "mutations": {}
                                                                                        },
                                                                                        "children": [
                                                                                          {
                                                                                            "branch_attrs": {
                                                                                              "mutations": {
                                                                                                "nuc": [
                                                                                                  "C233T"
                                                                                                ]
                                                                                              }
                                                                                            },
                                                                                            "name": "Brazil/AM-21143603CF/2021",
                                                                                            "node_attrs": {

                                                                                              "author": {
                                                                                                "author": "Valdinete Nascimento et al",
                                                                                                "value": "Valdinete Nascimento et al B"
                                                                                              },
                                                                                              "clade_membership": {
                                                                                                "value": "20J/501Y.V3"
                                                                                              },
                                                                                              "country": {
                                                                                                "value": "Brazil"
                                                                                              },
                                                                                              "div": 33,
                                                                                              "division": {
                                                                                                "value": "Amazonas BR"
                                                                                              },
                                                                                              "division_exposure": {
                                                                                                "value": "Amazonas BR"
                                                                                              },
                                                                                              "gisaid_epi_isl": {
                                                                                                "value": "EPI_ISL_1068276"
                                                                                              },
                                                                                              "host": {
                                                                                                "value": "Human"
                                                                                              },
                                                                                              "custom_location": {
                                                                                                "confidence": {
                                                                                                  "Brazil": 1.0
                                                                                                },
                                                                                                "entropy": -1.000088900581841e-12,
                                                                                                "value": "Brazil"
                                                                                              },
                                                                                              "location": {
                                                                                                "value": "Manaus"
                                                                                              },
                                                                                              "num_date": {
                                                                                                "confidence": [
                                                                                                  2021.0342465753424,
                                                                                                  2021.0342465753424
                                                                                                ],
                                                                                                "value": 2021.0342465753424
                                                                                              },
                                                                                              "originating_lab": {
                                                                                                "value": "Laboratorio de Ecologia de Doencas Transmissiveis na Amazonia, Instituto Leonidas e Maria Deane - Fiocruz Amazonia"
                                                                                              },
                                                                                              "pangolin_lineage": {
                                                                                                "value": "P.1"
                                                                                              },
                                                                                              "recency": {
                                                                                                "value": "One week ago"
                                                                                              },
                                                                                              "region": {
                                                                                                "value": "South America"
                                                                                              },
                                                                                              "region_exposure": {
                                                                                                "value": "South America"
                                                                                              },

                                                                                              "subclade_membership": {
                                                                                                "value": "20J/501Y.V3"
                                                                                              },
                                                                                              "submitting_lab": {
                                                                                                "value": "Laboratorio de Ecologia de Doencas Transmissiveis na Amazonia, Instituto Leonidas e Maria Deane - Fiocruz Amazonia"
                                                                                              },
                                                                                              "url": "https://www.gisaid.org"
                                                                                            }
                                                                                          },
                                                                                          {
                                                                                            "branch_attrs": {
                                                                                              "labels": {
                                                                                                "aa": "S: T417K"
                                                                                              },
                                                                                              "mutations": {
                                                                                                "S": [
                                                                                                  "T417K"
                                                                                                ],
                                                                                                "nuc": [
                                                                                                  "C22812A"
                                                                                                ]
                                                                                              }
                                                                                            },
                                                                                            "children": [
                                                                                              {
                                                                                                "branch_attrs": {
                                                                                                  "mutations": {}
                                                                                                },
                                                                                                "name": "Brazil/SP-BT13035/2021",
                                                                                                "node_attrs": {

                                                                                                  "author": {
                                                                                                    "author": "Leila Sabrina Ullmann et al",
                                                                                                    "value": "Leila Sabrina Ullmann et al"
                                                                                                  },
                                                                                                  "clade_membership": {
                                                                                                    "value": "20J/501Y.V3"
                                                                                                  },
                                                                                                  "country": {
                                                                                                    "value": "Brazil"
                                                                                                  },
                                                                                                  "div": 33,
                                                                                                  "division": {
                                                                                                    "value": "S\u00e3o Paulo"
                                                                                                  },
                                                                                                  "division_exposure": {
                                                                                                    "value": "S\u00e3o Paulo"
                                                                                                  },
                                                                                                  "gisaid_epi_isl": {
                                                                                                    "value": "EPI_ISL_1000671"
                                                                                                  },
                                                                                                  "host": {
                                                                                                    "value": "Human"
                                                                                                  },
                                                                                                  "custom_location": {
                                                                                                    "confidence": {
                                                                                                      "Brazil": 1.0
                                                                                                    },
                                                                                                    "entropy": -1.000088900581841e-12,
                                                                                                    "value": "Brazil"
                                                                                                  },
                                                                                                  "location": {
                                                                                                    "value": "Sao Jose Dos Campos"
                                                                                                  },
                                                                                                  "num_date": {
                                                                                                    "confidence": [
                                                                                                      2021.058904109589,
                                                                                                      2021.058904109589
                                                                                                    ],
                                                                                                    "value": 2021.058904109589
                                                                                                  },
                                                                                                  "originating_lab": {
                                                                                                    "value": "Instituto de Biotecnologia - UNESP-Botucatu-SP"
                                                                                                  },
                                                                                                  "pangolin_lineage": {
                                                                                                    "value": "P.1"
                                                                                                  },
                                                                                                  "recency": {
                                                                                                    "value": "One month ago"
                                                                                                  },
                                                                                                  "region": {
                                                                                                    "value": "South America"
                                                                                                  },
                                                                                                  "region_exposure": {
                                                                                                    "value": "South America"
                                                                                                  },

                                                                                                  "subclade_membership": {
                                                                                                    "value": "20J/501Y.V3"
                                                                                                  },
                                                                                                  "submitting_lab": {
                                                                                                    "value": "Instituto de Biotecnologia - UNESP-Botucatu-SP"
                                                                                                  },
                                                                                                  "url": "https://www.gisaid.org"
                                                                                                }
                                                                                              },
                                                                                              {
                                                                                                "branch_attrs": {
                                                                                                  "mutations": {}
                                                                                                },
                                                                                                "name": "Brazil/SP-BT13022/2021",
                                                                                                "node_attrs": {

                                                                                                  "author": {
                                                                                                    "author": "Leila Sabrina Ullmann et al",
                                                                                                    "value": "Leila Sabrina Ullmann et al"
                                                                                                  },
                                                                                                  "clade_membership": {
                                                                                                    "value": "20J/501Y.V3"
                                                                                                  },
                                                                                                  "country": {
                                                                                                    "value": "Brazil"
                                                                                                  },
                                                                                                  "div": 33,
                                                                                                  "division": {
                                                                                                    "value": "S\u00e3o Paulo"
                                                                                                  },
                                                                                                  "division_exposure": {
                                                                                                    "value": "S\u00e3o Paulo"
                                                                                                  },
                                                                                                  "gisaid_epi_isl": {
                                                                                                    "value": "EPI_ISL_1000673"
                                                                                                  },
                                                                                                  "host": {
                                                                                                    "value": "Human"
                                                                                                  },
                                                                                                  "custom_location": {
                                                                                                    "confidence": {
                                                                                                      "Brazil": 1.0
                                                                                                    },
                                                                                                    "entropy": -1.000088900581841e-12,
                                                                                                    "value": "Brazil"
                                                                                                  },
                                                                                                  "location": {
                                                                                                    "value": "Sao Jose Dos Campos"
                                                                                                  },
                                                                                                  "num_date": {
                                                                                                    "confidence": [
                                                                                                      2021.058904109589,
                                                                                                      2021.058904109589
                                                                                                    ],
                                                                                                    "value": 2021.058904109589
                                                                                                  },
                                                                                                  "originating_lab": {
                                                                                                    "value": "Instituto de Biotecnologia - UNESP-Botucatu-SP"
                                                                                                  },
                                                                                                  "pangolin_lineage": {
                                                                                                    "value": "P.1"
                                                                                                  },
                                                                                                  "recency": {
                                                                                                    "value": "One month ago"
                                                                                                  },
                                                                                                  "region": {
                                                                                                    "value": "South America"
                                                                                                  },
                                                                                                  "region_exposure": {
                                                                                                    "value": "South America"
                                                                                                  },

                                                                                                  "subclade_membership": {
                                                                                                    "value": "20J/501Y.V3"
                                                                                                  },
                                                                                                  "submitting_lab": {
                                                                                                    "value": "Instituto de Biotecnologia - UNESP-Botucatu-SP"
                                                                                                  },
                                                                                                  "url": "https://www.gisaid.org"
                                                                                                }
                                                                                              }
                                                                                            ],
                                                                                            "name": "NODE_0001647",
                                                                                            "node_attrs": {
                                                                                              "clade_membership": {
                                                                                                "value": "20J/501Y.V3"
                                                                                              },
                                                                                              "div": 33,
                                                                                              "custom_location": {
                                                                                                "confidence": {
                                                                                                  "Brazil": 0.9990282252953381
                                                                                                },
                                                                                                "entropy": 0.008122332622352794,
                                                                                                "value": "Brazil"
                                                                                              },
                                                                                              "num_date": {
                                                                                                "confidence": [
                                                                                                  2021.007972282271,
                                                                                                  2021.058904109589
                                                                                                ],
                                                                                                "value": 2021.055532994597
                                                                                              },
                                                                                              "subclade_membership": {
                                                                                                "value": "20J/501Y.V3"
                                                                                              }
                                                                                            }
                                                                                          }
                                                                                        ],
                                                                                        "name": "NODE_0003714",
                                                                                        "node_attrs": {
                                                                                          "clade_membership": {
                                                                                            "value": "20J/501Y.V3"
                                                                                          },
                                                                                          "div": 32,
                                                                                          "custom_location": {
                                                                                            "confidence": {
                                                                                              "Brazil": 0.998933546699237
                                                                                            },
                                                                                            "entropy": 0.008798644693540185,
                                                                                            "value": "Brazil"
                                                                                          },
                                                                                          "num_date": {
                                                                                            "confidence": [
                                                                                              2020.9381699894795,
                                                                                              2021.0090859911484
                                                                                            ],
                                                                                            "value": 2020.9707894554604
                                                                                          },
                                                                                          "subclade_membership": {
                                                                                            "value": "20J/501Y.V3"
                                                                                          }
                                                                                        }
                                                                                      },
                                                                                      {
                                                                                        "branch_attrs": {
                                                                                          "mutations": {}
                                                                                        },
                                                                                        "children": [
                                                                                          {
                                                                                            "branch_attrs": {
                                                                                              "mutations": {}
                                                                                            },
                                                                                            "children": [
                                                                                              {
                                                                                                "branch_attrs": {
                                                                                                  "mutations": {}
                                                                                                },
                                                                                                "name": "Brazil/AM-L70-71-CD1718/2020",
                                                                                                "node_attrs": {
                                                                                                  "author": {
                                                                                                    "author": "Brazil-UK Centre for Arbovirus Discovery Diagnosis Genomics et al",
                                                                                                    "value": "Brazil-UK Centre for Arbovirus Discovery Diagnosis Genomics et al"
                                                                                                  },
                                                                                                  "clade_membership": {
                                                                                                    "value": "20J/501Y.V3"
                                                                                                  },
                                                                                                  "country": {
                                                                                                    "value": "Brazil"
                                                                                                  },
                                                                                                  "div": 32,
                                                                                                  "division": {
                                                                                                    "value": "Amazonas BR"
                                                                                                  },
                                                                                                  "division_exposure": {
                                                                                                    "value": "Amazonas BR"
                                                                                                  },
                                                                                                  "gisaid_epi_isl": {
                                                                                                    "value": "EPI_ISL_1060900"
                                                                                                  },
                                                                                                  "host": {
                                                                                                    "value": "Human"
                                                                                                  },
                                                                                                  "custom_location": {
                                                                                                    "confidence": {
                                                                                                      "Brazil": 0.9999999999999999
                                                                                                    },
                                                                                                    "entropy": -9.99866855976916e-13,
                                                                                                    "value": "Brazil"
                                                                                                  },
                                                                                                  "location": {
                                                                                                    "value": "Manaus"
                                                                                                  },
                                                                                                  "num_date": {
                                                                                                    "confidence": [
                                                                                                      2020.957650273224,
                                                                                                      2020.957650273224
                                                                                                    ],
                                                                                                    "value": 2020.957650273224
                                                                                                  },
                                                                                                  "originating_lab": {
                                                                                                    "value": "DB Diagnosticos do Brasil"
                                                                                                  },
                                                                                                  "pangolin_lineage": {
                                                                                                    "value": "P.1"
                                                                                                  },
                                                                                                  "recency": {
                                                                                                    "value": "One week ago"
                                                                                                  },
                                                                                                  "region": {
                                                                                                    "value": "South America"
                                                                                                  },
                                                                                                  "region_exposure": {
                                                                                                    "value": "South America"
                                                                                                  },
                                                                                                  "subclade_membership": {
                                                                                                    "value": "20J/501Y.V3"
                                                                                                  },
                                                                                                  "submitting_lab": {
                                                                                                    "value": "Instituto de Medicina Tropical de Sao Paulo"
                                                                                                  },
                                                                                                  "url": "https://www.gisaid.org"
                                                                                                }
                                                                                              },
                                                                                              {
                                                                                                "branch_attrs": {
                                                                                                  "mutations": {}
                                                                                                },
                                                                                                "name": "Brazil/AM-L70-71-CD1722/2020",
                                                                                                "node_attrs": {
                                                                                                  "author": {
                                                                                                    "author": "Brazil-UK Centre for Arbovirus Discovery Diagnosis Genomics et al",
                                                                                                    "value": "Brazil-UK Centre for Arbovirus Discovery Diagnosis Genomics et al"
                                                                                                  },
                                                                                                  "clade_membership": {
                                                                                                    "value": "20J/501Y.V3"
                                                                                                  },
                                                                                                  "country": {
                                                                                                    "value": "Brazil"
                                                                                                  },
                                                                                                  "div": 32,
                                                                                                  "division": {
                                                                                                    "value": "Amazonas BR"
                                                                                                  },
                                                                                                  "division_exposure": {
                                                                                                    "value": "Amazonas BR"
                                                                                                  },
                                                                                                  "gisaid_epi_isl": {
                                                                                                    "value": "EPI_ISL_1060914"
                                                                                                  },
                                                                                                  "host": {
                                                                                                    "value": "Human"
                                                                                                  },
                                                                                                  "custom_location": {
                                                                                                    "confidence": {
                                                                                                      "Brazil": 0.9999999999999999
                                                                                                    },
                                                                                                    "entropy": -9.99866855976916e-13,
                                                                                                    "value": "Brazil"
                                                                                                  },
                                                                                                  "location": {
                                                                                                    "value": "Manaus"
                                                                                                  },
                                                                                                  "num_date": {
                                                                                                    "confidence": [
                                                                                                      2020.9603825136612,
                                                                                                      2020.9603825136612
                                                                                                    ],
                                                                                                    "value": 2020.9603825136612
                                                                                                  },
                                                                                                  "originating_lab": {
                                                                                                    "value": "DB Diagnosticos do Brasil"
                                                                                                  },
                                                                                                  "pangolin_lineage": {
                                                                                                    "value": "P.1"
                                                                                                  },
                                                                                                  "recency": {
                                                                                                    "value": "One week ago"
                                                                                                  },
                                                                                                  "region": {
                                                                                                    "value": "South America"
                                                                                                  },
                                                                                                  "region_exposure": {
                                                                                                    "value": "South America"
                                                                                                  },
                                                                                                  "subclade_membership": {
                                                                                                    "value": "20J/501Y.V3"
                                                                                                  },
                                                                                                  "submitting_lab": {
                                                                                                    "value": "Instituto de Medicina Tropical de Sao Paulo"
                                                                                                  },
                                                                                                  "url": "https://www.gisaid.org"
                                                                                                }
                                                                                              }
                                                                                            ],
                                                                                            "name": "NODE_0003721",
                                                                                            "node_attrs": {
                                                                                              "clade_membership": {
                                                                                                "value": "20J/501Y.V3"
                                                                                              },
                                                                                              "div": 32,
                                                                                              "custom_location": {
                                                                                                "confidence": {
                                                                                                  "Brazil": 0.9990205504251708
                                                                                                },
                                                                                                "entropy": 0.008177025519242275,
                                                                                                "value": "Brazil"
                                                                                              },
                                                                                              "num_date": {
                                                                                                "confidence": [
                                                                                                  2020.9433983538504,
                                                                                                  2020.957650273224
                                                                                                ],
                                                                                                "value": 2020.957650273224
                                                                                              },
                                                                                              "subclade_membership": {
                                                                                                "value": "20J/501Y.V3"
                                                                                              }
                                                                                            }
                                                                                          },
                                                                                          {
                                                                                            "branch_attrs": {
                                                                                              "mutations": {}
                                                                                            },
                                                                                            "children": [
                                                                                              {
                                                                                                "branch_attrs": {
                                                                                                  "mutations": {}
                                                                                                },
                                                                                                "name": "Brazil/AM-L70-CD1718/2020",
                                                                                                "node_attrs": {
                                                                                                  "author": {
                                                                                                    "author": "Nuno Faria et al",
                                                                                                    "value": "Nuno Faria et al"
                                                                                                  },
                                                                                                  "clade_membership": {
                                                                                                    "value": "20J/501Y.V3"
                                                                                                  },
                                                                                                  "country": {
                                                                                                    "value": "Brazil"
                                                                                                  },
                                                                                                  "div": 32,
                                                                                                  "division": {
                                                                                                    "value": "Amazonas BR"
                                                                                                  },
                                                                                                  "division_exposure": {
                                                                                                    "value": "Amazonas BR"
                                                                                                  },
                                                                                                  "gisaid_epi_isl": {
                                                                                                    "value": "EPI_ISL_804819"
                                                                                                  },
                                                                                                  "host": {
                                                                                                    "value": "Human"
                                                                                                  },
                                                                                                  "custom_location": {
                                                                                                    "confidence": {
                                                                                                      "Brazil": 0.9999999999999999
                                                                                                    },
                                                                                                    "entropy": -9.99866855976916e-13,
                                                                                                    "value": "Brazil"
                                                                                                  },
                                                                                                  "num_date": {
                                                                                                    "confidence": [
                                                                                                      2020.957650273224,
                                                                                                      2020.957650273224
                                                                                                    ],
                                                                                                    "value": 2020.957650273224
                                                                                                  },
                                                                                                  "originating_lab": {
                                                                                                    "value": "DB Diagnosticos do Brasil"
                                                                                                  },
                                                                                                  "pangolin_lineage": {
                                                                                                    "value": "P.1"
                                                                                                  },
                                                                                                  "recency": {
                                                                                                    "value": "Older"
                                                                                                  },
                                                                                                  "region": {
                                                                                                    "value": "South America"
                                                                                                  },
                                                                                                  "region_exposure": {
                                                                                                    "value": "South America"
                                                                                                  },
                                                                                                  "subclade_membership": {
                                                                                                    "value": "20J/501Y.V3"
                                                                                                  },
                                                                                                  "submitting_lab": {
                                                                                                    "value": "Laborat\u00f3rio de Parasitologia M\u00e9dica - Instituto de Medicina Tropical - Universidade de S\u00e3o Paulo"
                                                                                                  },
                                                                                                  "url": "https://www.gisaid.org"
                                                                                                }
                                                                                              },
                                                                                              {
                                                                                                "branch_attrs": {
                                                                                                  "mutations": {}
                                                                                                },
                                                                                                "name": "Brazil/AM-L70-CD1722/2020",
                                                                                                "node_attrs": {
                                                                                                  "author": {
                                                                                                    "author": "Nuno Faria et al",
                                                                                                    "value": "Nuno Faria et al"
                                                                                                  },
                                                                                                  "clade_membership": {
                                                                                                    "value": "20J/501Y.V3"
                                                                                                  },
                                                                                                  "country": {
                                                                                                    "value": "Brazil"
                                                                                                  },
                                                                                                  "div": 32,
                                                                                                  "division": {
                                                                                                    "value": "Amazonas BR"
                                                                                                  },
                                                                                                  "division_exposure": {
                                                                                                    "value": "Amazonas BR"
                                                                                                  },
                                                                                                  "gisaid_epi_isl": {
                                                                                                    "value": "EPI_ISL_804823"
                                                                                                  },
                                                                                                  "host": {
                                                                                                    "value": "Human"
                                                                                                  },
                                                                                                  "custom_location": {
                                                                                                    "confidence": {
                                                                                                      "Brazil": 0.9999999999999999
                                                                                                    },
                                                                                                    "entropy": -9.99866855976916e-13,
                                                                                                    "value": "Brazil"
                                                                                                  },
                                                                                                  "num_date": {
                                                                                                    "confidence": [
                                                                                                      2020.9603825136612,
                                                                                                      2020.9603825136612
                                                                                                    ],
                                                                                                    "value": 2020.9603825136612
                                                                                                  },
                                                                                                  "originating_lab": {
                                                                                                    "value": "DB Diagnosticos do Brasil"
                                                                                                  },
                                                                                                  "pangolin_lineage": {
                                                                                                    "value": "P.1"
                                                                                                  },
                                                                                                  "recency": {
                                                                                                    "value": "Older"
                                                                                                  },
                                                                                                  "region": {
                                                                                                    "value": "South America"
                                                                                                  },
                                                                                                  "region_exposure": {
                                                                                                    "value": "South America"
                                                                                                  },
                                                                                                  "subclade_membership": {
                                                                                                    "value": "20J/501Y.V3"
                                                                                                  },
                                                                                                  "submitting_lab": {
                                                                                                    "value": "Laborat\u00f3rio de Parasitologia M\u00e9dica - Instituto de Medicina Tropical - Universidade de S\u00e3o Paulo"
                                                                                                  },
                                                                                                  "url": "https://www.gisaid.org"
                                                                                                }
                                                                                              }
                                                                                            ],
                                                                                            "name": "NODE_0003723",
                                                                                            "node_attrs": {
                                                                                              "clade_membership": {
                                                                                                "value": "20J/501Y.V3"
                                                                                              },
                                                                                              "div": 32,
                                                                                              "custom_location": {
                                                                                                "confidence": {
                                                                                                  "Brazil": 0.9990205504251708
                                                                                                },
                                                                                                "entropy": 0.008177025519242275,
                                                                                                "value": "Brazil"
                                                                                              },
                                                                                              "num_date": {
                                                                                                "confidence": [
                                                                                                  2020.9433983538504,
                                                                                                  2020.957650273224
                                                                                                ],
                                                                                                "value": 2020.957650273224
                                                                                              },
                                                                                              "subclade_membership": {
                                                                                                "value": "20J/501Y.V3"
                                                                                              }
                                                                                            }
                                                                                          }
                                                                                        ],
                                                                                        "name": "NODE_0003717",
                                                                                        "node_attrs": {
                                                                                          "clade_membership": {
                                                                                            "value": "20J/501Y.V3"
                                                                                          },
                                                                                          "div": 32,
                                                                                          "custom_location": {
                                                                                            "confidence": {
                                                                                              "Brazil": 0.9988411594718759,
                                                                                              "Rio Grande do Sul": 0.0010279500403410765
                                                                                            },
                                                                                            "entropy": 0.009450357889503732,
                                                                                            "value": "Brazil"
                                                                                          },
                                                                                          "num_date": {
                                                                                            "confidence": [
                                                                                              2020.9303278736102,
                                                                                              2020.9555933217034
                                                                                            ],
                                                                                            "value": 2020.9459942146068
                                                                                          },
                                                                                          "subclade_membership": {
                                                                                            "value": "20J/501Y.V3"
                                                                                          }
                                                                                        }
                                                                                      }
                                                                                    ],
                                                                                    "name": "NODE_0003712",
                                                                                    "node_attrs": {
                                                                                      "clade_membership": {
                                                                                        "value": "20J/501Y.V3"
                                                                                      },
                                                                                      "div": 32,
                                                                                      "custom_location": {
                                                                                        "confidence": {
                                                                                          "Brazil": 0.9988156247265276,
                                                                                          "Rio Grande do Sul": 0.0010528060271951293
                                                                                        },
                                                                                        "entropy": 0.009627286053688164,
                                                                                        "value": "Brazil"
                                                                                      },
                                                                                      "num_date": {
                                                                                        "confidence": [
                                                                                          2020.9184363996083,
                                                                                          2020.9524763810568
                                                                                        ],
                                                                                        "value": 2020.94054465763
                                                                                      },
                                                                                      "subclade_membership": {
                                                                                        "value": "20J/501Y.V3"
                                                                                      }
                                                                                    }
                                                                                  }
                                                                                ],
                                                                                "name": "NODE_0003709",
                                                                                "node_attrs": {
                                                                                  "clade_membership": {
                                                                                    "value": "20J/501Y.V3"
                                                                                  },
                                                                                  "div": 32,
                                                                                  "custom_location": {
                                                                                    "confidence": {
                                                                                      "Brazil": 0.9988205099032567,
                                                                                      "Rio Grande do Sul": 0.0010481027734945444
                                                                                    },
                                                                                    "entropy": 0.009593361931463896,
                                                                                    "value": "Brazil"
                                                                                  },
                                                                                  "num_date": {
                                                                                    "confidence": [
                                                                                      2020.9014510938619,
                                                                                      2020.9493983277557
                                                                                    ],
                                                                                    "value": 2020.9324620711052
                                                                                  },
                                                                                  "subclade_membership": {
                                                                                    "value": "20J/501Y.V3"
                                                                                  }
                                                                                }
                                                                              }
                                                                            ],
                                                                            "name": "NODE_0003703",
                                                                            "node_attrs": {
                                                                              "clade_membership": {
                                                                                "value": "20J/501Y.V3"
                                                                              },
                                                                              "div": 32,
                                                                              "custom_location": {
                                                                                "confidence": {
                                                                                  "Brazil": 0.9988106423891886,
                                                                                  "Rio Grande do Sul": 0.0010577290452893349
                                                                                },
                                                                                "entropy": 0.00966156792772932,
                                                                                "value": "Brazil"
                                                                              },
                                                                              "num_date": {
                                                                                "confidence": [
                                                                                  2020.8782242957175,
                                                                                  2020.941799262531
                                                                                ],
                                                                                "value": 2020.9127502189672
                                                                              },
                                                                              "subclade_membership": {
                                                                                "value": "20J/501Y.V3"
                                                                              }
                                                                            }
                                                                          }
                                                                        ],
                                                                        "name": "NODE_0003692",
                                                                        "node_attrs": {
                                                                          "clade_membership": {
                                                                            "value": "20J/501Y.V3"
                                                                          },
                                                                          "div": 32,
                                                                          "custom_location": {
                                                                            "confidence": {
                                                                              "Brazil": 0.9988002521241022,
                                                                              "Rio Grande do Sul": 0.0010678721438656675
                                                                            },
                                                                            "entropy": 0.009733276031340742,
                                                                            "value": "Brazil"
                                                                          },
                                                                          "num_date": {
                                                                            "confidence": [
                                                                              2020.8493422658862,
                                                                              2020.9358480028616
                                                                            ],
                                                                            "value": 2020.8947438449748
                                                                          },
                                                                          "subclade_membership": {
                                                                            "value": "20J/501Y.V3"
                                                                          }
                                                                        }
                                                                      },
                                                                      {
                                                                        "branch_attrs": {
                                                                          "mutations": {}
                                                                        },
                                                                        "children": [
                                                                          {
                                                                            "branch_attrs": {
                                                                              "mutations": {}
                                                                            },
                                                                            "children": [
                                                                              {
                                                                                "branch_attrs": {
                                                                                  "mutations": {
                                                                                    "nuc": [
                                                                                      "A24478T"
                                                                                    ]
                                                                                  }
                                                                                },
                                                                                "name": "Brazil/AM-L81-CD2278/2020",
                                                                                "node_attrs": {
                                                                                  "author": {
                                                                                    "author": "Brazil-UK Centre for Arbovirus Discovery Diagnosis Genomics et al",
                                                                                    "value": "Brazil-UK Centre for Arbovirus Discovery Diagnosis Genomics et al"
                                                                                  },
                                                                                  "clade_membership": {
                                                                                    "value": "20J/501Y.V3"
                                                                                  },
                                                                                  "country": {
                                                                                    "value": "Brazil"
                                                                                  },
                                                                                  "div": 33,
                                                                                  "division": {
                                                                                    "value": "Amazonas BR"
                                                                                  },
                                                                                  "division_exposure": {
                                                                                    "value": "Amazonas BR"
                                                                                  },
                                                                                  "gisaid_epi_isl": {
                                                                                    "value": "EPI_ISL_1060913"
                                                                                  },
                                                                                  "host": {
                                                                                    "value": "Human"
                                                                                  },
                                                                                  "custom_location": {
                                                                                    "confidence": {
                                                                                      "Brazil": 1.0
                                                                                    },
                                                                                    "entropy": -1.000088900581841e-12,
                                                                                    "value": "Brazil"
                                                                                  },
                                                                                  "location": {
                                                                                    "value": "Manaus"
                                                                                  },
                                                                                  "num_date": {
                                                                                    "confidence": [
                                                                                      2020.9767759562842,
                                                                                      2020.9767759562842
                                                                                    ],
                                                                                    "value": 2020.9767759562842
                                                                                  },
                                                                                  "originating_lab": {
                                                                                    "value": "CDL Laboratorio Santos e Vidal LTDA."
                                                                                  },
                                                                                  "pangolin_lineage": {
                                                                                    "value": "P.1"
                                                                                  },
                                                                                  "recency": {
                                                                                    "value": "One week ago"
                                                                                  },
                                                                                  "region": {
                                                                                    "value": "South America"
                                                                                  },
                                                                                  "region_exposure": {
                                                                                    "value": "South America"
                                                                                  },
                                                                                  "subclade_membership": {
                                                                                    "value": "20J/501Y.V3"
                                                                                  },
                                                                                  "submitting_lab": {
                                                                                    "value": "Instituto de Medicina Tropical de Sao Paulo"
                                                                                  },
                                                                                  "url": "https://www.gisaid.org"
                                                                                }
                                                                              },
                                                                              {
                                                                                "branch_attrs": {
                                                                                  "mutations": {
                                                                                    "nuc": [
                                                                                      "T15591C"
                                                                                    ]
                                                                                  }
                                                                                },
                                                                                "children": [
                                                                                  {
                                                                                    "branch_attrs": {
                                                                                      "mutations": {}
                                                                                    },
                                                                                    "name": "Brazil/AM-21143321SM/2021",
                                                                                    "node_attrs": {

                                                                                      "author": {
                                                                                        "author": "Valdinete Nascimento et al",
                                                                                        "value": "Valdinete Nascimento et al B"
                                                                                      },
                                                                                      "clade_membership": {
                                                                                        "value": "20J/501Y.V3"
                                                                                      },
                                                                                      "country": {
                                                                                        "value": "Brazil"
                                                                                      },
                                                                                      "div": 33,
                                                                                      "division": {
                                                                                        "value": "Amazonas BR"
                                                                                      },
                                                                                      "division_exposure": {
                                                                                        "value": "Amazonas BR"
                                                                                      },
                                                                                      "gisaid_epi_isl": {
                                                                                        "value": "EPI_ISL_1068260"
                                                                                      },
                                                                                      "host": {
                                                                                        "value": "Human"
                                                                                      },
                                                                                      "custom_location": {
                                                                                        "confidence": {
                                                                                          "Brazil": 1.0
                                                                                        },
                                                                                        "entropy": -1.000088900581841e-12,
                                                                                        "value": "Brazil"
                                                                                      },
                                                                                      "location": {
                                                                                        "value": "Manaus"
                                                                                      },
                                                                                      "num_date": {
                                                                                        "confidence": [
                                                                                          2021.009589041096,
                                                                                          2021.009589041096
                                                                                        ],
                                                                                        "value": 2021.009589041096
                                                                                      },
                                                                                      "originating_lab": {
                                                                                        "value": "Laboratorio de Ecologia de Doencas Transmissiveis na Amazonia, Instituto Leonidas e Maria Deane - Fiocruz Amazonia"
                                                                                      },
                                                                                      "pangolin_lineage": {
                                                                                        "value": "P.1"
                                                                                      },
                                                                                      "recency": {
                                                                                        "value": "One week ago"
                                                                                      },
                                                                                      "region": {
                                                                                        "value": "South America"
                                                                                      },
                                                                                      "region_exposure": {
                                                                                        "value": "South America"
                                                                                      },

                                                                                      "subclade_membership": {
                                                                                        "value": "20J/501Y.V3"
                                                                                      },
                                                                                      "submitting_lab": {
                                                                                        "value": "Laboratorio de Ecologia de Doencas Transmissiveis na Amazonia, Instituto Leonidas e Maria Deane - Fiocruz Amazonia"
                                                                                      },
                                                                                      "url": "https://www.gisaid.org"
                                                                                    }
                                                                                  },
                                                                                  {
                                                                                    "branch_attrs": {
                                                                                      "mutations": {
                                                                                        "nuc": [
                                                                                          "C18129T"
                                                                                        ]
                                                                                      }
                                                                                    },
                                                                                    "children": [
                                                                                      {
                                                                                        "branch_attrs": {
                                                                                          "mutations": {}
                                                                                        },
                                                                                        "name": "Brazil/AM-L77-CD2317/2021",
                                                                                        "node_attrs": {
                                                                                          "author": {
                                                                                            "author": "Brazil-UK Centre for Arbovirus Discovery Diagnosis Genomics et al",
                                                                                            "value": "Brazil-UK Centre for Arbovirus Discovery Diagnosis Genomics et al"
                                                                                          },
                                                                                          "clade_membership": {
                                                                                            "value": "20J/501Y.V3"
                                                                                          },
                                                                                          "country": {
                                                                                            "value": "Brazil"
                                                                                          },
                                                                                          "div": 34,
                                                                                          "division": {
                                                                                            "value": "Amazonas BR"
                                                                                          },
                                                                                          "division_exposure": {
                                                                                            "value": "Amazonas BR"
                                                                                          },
                                                                                          "gisaid_epi_isl": {
                                                                                            "value": "EPI_ISL_1060892"
                                                                                          },
                                                                                          "host": {
                                                                                            "value": "Human"
                                                                                          },
                                                                                          "custom_location": {
                                                                                            "confidence": {
                                                                                              "Brazil": 1.0
                                                                                            },
                                                                                            "entropy": -1.000088900581841e-12,
                                                                                            "value": "Brazil"
                                                                                          },
                                                                                          "location": {
                                                                                            "value": "Manaus"
                                                                                          },
                                                                                          "num_date": {
                                                                                            "confidence": [
                                                                                              2021.0150684931507,
                                                                                              2021.0150684931507
                                                                                            ],
                                                                                            "value": 2021.0150684931507
                                                                                          },
                                                                                          "originating_lab": {
                                                                                            "value": "CDL Laboratorio Santos e Vidal LTDA."
                                                                                          },
                                                                                          "pangolin_lineage": {
                                                                                            "value": "P.1"
                                                                                          },
                                                                                          "recency": {
                                                                                            "value": "One week ago"
                                                                                          },
                                                                                          "region": {
                                                                                            "value": "South America"
                                                                                          },
                                                                                          "region_exposure": {
                                                                                            "value": "South America"
                                                                                          },
                                                                                          "subclade_membership": {
                                                                                            "value": "20J/501Y.V3"
                                                                                          },
                                                                                          "submitting_lab": {
                                                                                            "value": "Instituto de Medicina Tropical de Sao Paulo"
                                                                                          },
                                                                                          "url": "https://www.gisaid.org"
                                                                                        }
                                                                                      },
                                                                                      {
                                                                                        "branch_attrs": {
                                                                                          "mutations": {
                                                                                            "nuc": [
                                                                                              "C24442T"
                                                                                            ]
                                                                                          }
                                                                                        },
                                                                                        "name": "Brazil/AM-L78-CD2315_2/2021",
                                                                                        "node_attrs": {
                                                                                          "author": {
                                                                                            "author": "Brazil-UK Centre for Arbovirus Discovery Diagnosis Genomics et al",
                                                                                            "value": "Brazil-UK Centre for Arbovirus Discovery Diagnosis Genomics et al"
                                                                                          },
                                                                                          "clade_membership": {
                                                                                            "value": "20J/501Y.V3"
                                                                                          },
                                                                                          "country": {
                                                                                            "value": "Brazil"
                                                                                          },
                                                                                          "div": 35,
                                                                                          "division": {
                                                                                            "value": "Amazonas BR"
                                                                                          },
                                                                                          "division_exposure": {
                                                                                            "value": "Amazonas BR"
                                                                                          },
                                                                                          "gisaid_epi_isl": {
                                                                                            "value": "EPI_ISL_1060956"
                                                                                          },
                                                                                          "host": {
                                                                                            "value": "Human"
                                                                                          },
                                                                                          "custom_location": {
                                                                                            "confidence": {
                                                                                              "Brazil": 1.0
                                                                                            },
                                                                                            "entropy": -1.000088900581841e-12,
                                                                                            "value": "Brazil"
                                                                                          },
                                                                                          "location": {
                                                                                            "value": "Manaus"
                                                                                          },
                                                                                          "num_date": {
                                                                                            "confidence": [
                                                                                              2021.0150684931507,
                                                                                              2021.0150684931507
                                                                                            ],
                                                                                            "value": 2021.0150684931507
                                                                                          },
                                                                                          "originating_lab": {
                                                                                            "value": "CDL Laboratorio Santos e Vidal LTDA."
                                                                                          },
                                                                                          "pangolin_lineage": {
                                                                                            "value": "P.1"
                                                                                          },
                                                                                          "recency": {
                                                                                            "value": "One week ago"
                                                                                          },
                                                                                          "region": {
                                                                                            "value": "South America"
                                                                                          },
                                                                                          "region_exposure": {
                                                                                            "value": "South America"
                                                                                          },
                                                                                          "subclade_membership": {
                                                                                            "value": "20J/501Y.V3"
                                                                                          },
                                                                                          "submitting_lab": {
                                                                                            "value": "Instituto de Medicina Tropical de Sao Paulo"
                                                                                          },
                                                                                          "url": "https://www.gisaid.org"
                                                                                        }
                                                                                      }
                                                                                    ],
                                                                                    "name": "NODE_0001667",
                                                                                    "node_attrs": {
                                                                                      "clade_membership": {
                                                                                        "value": "20J/501Y.V3"
                                                                                      },
                                                                                      "div": 34,
                                                                                      "custom_location": {
                                                                                        "confidence": {
                                                                                          "Brazil": 0.9990290626477326
                                                                                        },
                                                                                        "entropy": 0.008116389745103664,
                                                                                        "value": "Brazil"
                                                                                      },
                                                                                      "num_date": {
                                                                                        "confidence": [
                                                                                          2020.9732693102987,
                                                                                          2021.0150684931507
                                                                                        ],
                                                                                        "value": 2021.0012541615006
                                                                                      },
                                                                                      "subclade_membership": {
                                                                                        "value": "20J/501Y.V3"
                                                                                      }
                                                                                    }
                                                                                  }
                                                                                ],
                                                                                "name": "NODE_0001666",
                                                                                "node_attrs": {
                                                                                  "clade_membership": {
                                                                                    "value": "20J/501Y.V3"
                                                                                  },
                                                                                  "div": 33,
                                                                                  "custom_location": {
                                                                                    "confidence": {
                                                                                      "Brazil": 0.9989434558100627
                                                                                    },
                                                                                    "entropy": 0.008728989292681979,
                                                                                    "value": "Brazil"
                                                                                  },
                                                                                  "num_date": {
                                                                                    "confidence": [
                                                                                      2020.9368050597313,
                                                                                      2021.0050683313534
                                                                                    ],
                                                                                    "value": 2020.9729002006766
                                                                                  },
                                                                                  "subclade_membership": {
                                                                                    "value": "20J/501Y.V3"
                                                                                  }
                                                                                }
                                                                              }
                                                                            ],
                                                                            "name": "NODE_0003726",
                                                                            "node_attrs": {
                                                                              "clade_membership": {
                                                                                "value": "20J/501Y.V3"
                                                                              },
                                                                              "div": 32,
                                                                              "custom_location": {
                                                                                "confidence": {
                                                                                  "Brazil": 0.9989254085879313
                                                                                },
                                                                                "entropy": 0.008855814460766645,
                                                                                "value": "Brazil"
                                                                              },
                                                                              "num_date": {
                                                                                "confidence": [
                                                                                  2020.8820486266266,
                                                                                  2020.962447225278
                                                                                ],
                                                                                "value": 2020.931758731307
                                                                              },
                                                                              "subclade_membership": {
                                                                                "value": "20J/501Y.V3"
                                                                              }
                                                                            }
                                                                          },
                                                                          {
                                                                            "branch_attrs": {
                                                                              "mutations": {}
                                                                            },
                                                                            "children": [
                                                                              {
                                                                                "branch_attrs": {
                                                                                  "mutations": {}
                                                                                },
                                                                                "children": [
                                                                                  {
                                                                                    "branch_attrs": {
                                                                                      "mutations": {}
                                                                                    },
                                                                                    "name": "Brazil/AM-L84-CD2476/2020",
                                                                                    "node_attrs": {
                                                                                      "author": {
                                                                                        "author": "Brazil-UK Centre for Arbovirus Discovery Diagnosis Genomics et al",
                                                                                        "value": "Brazil-UK Centre for Arbovirus Discovery Diagnosis Genomics et al"
                                                                                      },
                                                                                      "clade_membership": {
                                                                                        "value": "20J/501Y.V3"
                                                                                      },
                                                                                      "country": {
                                                                                        "value": "Brazil"
                                                                                      },
                                                                                      "div": 32,
                                                                                      "division": {
                                                                                        "value": "Amazonas BR"
                                                                                      },
                                                                                      "division_exposure": {
                                                                                        "value": "Amazonas BR"
                                                                                      },
                                                                                      "gisaid_epi_isl": {
                                                                                        "value": "EPI_ISL_1060877"
                                                                                      },
                                                                                      "host": {
                                                                                        "value": "Human"
                                                                                      },
                                                                                      "custom_location": {
                                                                                        "confidence": {
                                                                                          "Brazil": 1.0
                                                                                        },
                                                                                        "entropy": -1.000088900581841e-12,
                                                                                        "value": "Brazil"
                                                                                      },
                                                                                      "location": {
                                                                                        "value": "Manaus"
                                                                                      },
                                                                                      "num_date": {
                                                                                        "confidence": [
                                                                                          2020.9330601092897,
                                                                                          2020.9330601092897
                                                                                        ],
                                                                                        "value": 2020.9330601092897
                                                                                      },
                                                                                      "originating_lab": {
                                                                                        "value": "CDL Laboratorio Santos e Vidal LTDA."
                                                                                      },
                                                                                      "pangolin_lineage": {
                                                                                        "value": "P.1"
                                                                                      },
                                                                                      "recency": {
                                                                                        "value": "One week ago"
                                                                                      },
                                                                                      "region": {
                                                                                        "value": "South America"
                                                                                      },
                                                                                      "region_exposure": {
                                                                                        "value": "South America"
                                                                                      },
                                                                                      "subclade_membership": {
                                                                                        "value": "20J/501Y.V3"
                                                                                      },
                                                                                      "submitting_lab": {
                                                                                        "value": "Instituto de Medicina Tropical de Sao Paulo"
                                                                                      },
                                                                                      "url": "https://www.gisaid.org"
                                                                                    }
                                                                                  },
                                                                                  {
                                                                                    "branch_attrs": {
                                                                                      "mutations": {}
                                                                                    },
                                                                                    "name": "Brazil/AM-L84-CD2455/2020",
                                                                                    "node_attrs": {
                                                                                      "author": {
                                                                                        "author": "Brazil-UK Centre for Arbovirus Discovery Diagnosis Genomics et al",
                                                                                        "value": "Brazil-UK Centre for Arbovirus Discovery Diagnosis Genomics et al"
                                                                                      },
                                                                                      "clade_membership": {
                                                                                        "value": "20J/501Y.V3"
                                                                                      },
                                                                                      "country": {
                                                                                        "value": "Brazil"
                                                                                      },
                                                                                      "div": 32,
                                                                                      "division": {
                                                                                        "value": "Amazonas BR"
                                                                                      },
                                                                                      "division_exposure": {
                                                                                        "value": "Amazonas BR"
                                                                                      },
                                                                                      "gisaid_epi_isl": {
                                                                                        "value": "EPI_ISL_1060879"
                                                                                      },
                                                                                      "host": {
                                                                                        "value": "Human"
                                                                                      },
                                                                                      "custom_location": {
                                                                                        "confidence": {
                                                                                          "Brazil": 1.0
                                                                                        },
                                                                                        "entropy": -1.000088900581841e-12,
                                                                                        "value": "Brazil"
                                                                                      },
                                                                                      "location": {
                                                                                        "value": "Manaus"
                                                                                      },
                                                                                      "num_date": {
                                                                                        "confidence": [
                                                                                          2020.9303278688524,
                                                                                          2020.9303278688524
                                                                                        ],
                                                                                        "value": 2020.9303278688524
                                                                                      },
                                                                                      "originating_lab": {
                                                                                        "value": "CDL Laboratorio Santos e Vidal LTDA."
                                                                                      },
                                                                                      "pangolin_lineage": {
                                                                                        "value": "P.1"
                                                                                      },
                                                                                      "recency": {
                                                                                        "value": "One week ago"
                                                                                      },
                                                                                      "region": {
                                                                                        "value": "South America"
                                                                                      },
                                                                                      "region_exposure": {
                                                                                        "value": "South America"
                                                                                      },
                                                                                      "subclade_membership": {
                                                                                        "value": "20J/501Y.V3"
                                                                                      },
                                                                                      "submitting_lab": {
                                                                                        "value": "Instituto de Medicina Tropical de Sao Paulo"
                                                                                      },
                                                                                      "url": "https://www.gisaid.org"
                                                                                    }
                                                                                  }
                                                                                ],
                                                                                "name": "NODE_0003736",
                                                                                "node_attrs": {
                                                                                  "clade_membership": {
                                                                                    "value": "20J/501Y.V3"
                                                                                  },
                                                                                  "div": 32,
                                                                                  "custom_location": {
                                                                                    "confidence": {
                                                                                      "Brazil": 0.9990188600792499
                                                                                    },
                                                                                    "entropy": 0.008189004287215838,
                                                                                    "value": "Brazil"
                                                                                  },
                                                                                  "num_date": {
                                                                                    "confidence": [
                                                                                      2020.9028219448624,
                                                                                      2020.9303278688524
                                                                                    ],
                                                                                    "value": 2020.9303278688524
                                                                                  },
                                                                                  "subclade_membership": {
                                                                                    "value": "20J/501Y.V3"
                                                                                  }
                                                                                }
                                                                              },
                                                                              {
                                                                                "branch_attrs": {
                                                                                  "mutations": {}
                                                                                },
                                                                                "children": [
                                                                                  {
                                                                                    "branch_attrs": {
                                                                                      "mutations": {
                                                                                        "nuc": [
                                                                                          "T29834-",
                                                                                          "C29835A"
                                                                                        ]
                                                                                      }
                                                                                    },
                                                                                    "children": [
                                                                                      {
                                                                                        "branch_attrs": {
                                                                                          "labels": {
                                                                                            "aa": "ORF1a: P1862S"
                                                                                          },
                                                                                          "mutations": {
                                                                                            "ORF1a": [
                                                                                              "P1862S"
                                                                                            ],
                                                                                            "nuc": [
                                                                                              "C5849T"
                                                                                            ]
                                                                                          }
                                                                                        },
                                                                                        "name": "Brazil/AM-21142481RG/2021",
                                                                                        "node_attrs": {

                                                                                          "author": {
                                                                                            "author": "Valdinete Nascimento et al",
                                                                                            "value": "Valdinete Nascimento et al B"
                                                                                          },
                                                                                          "clade_membership": {
                                                                                            "value": "20J/501Y.V3"
                                                                                          },
                                                                                          "country": {
                                                                                            "value": "Brazil"
                                                                                          },
                                                                                          "div": 33,
                                                                                          "division": {
                                                                                            "value": "Amazonas BR"
                                                                                          },
                                                                                          "division_exposure": {
                                                                                            "value": "Amazonas BR"
                                                                                          },
                                                                                          "gisaid_epi_isl": {
                                                                                            "value": "EPI_ISL_1068258"
                                                                                          },
                                                                                          "host": {
                                                                                            "value": "Human"
                                                                                          },
                                                                                          "custom_location": {
                                                                                            "confidence": {
                                                                                              "Brazil": 1.0
                                                                                            },
                                                                                            "entropy": -1.000088900581841e-12,
                                                                                            "value": "Brazil"
                                                                                          },
                                                                                          "location": {
                                                                                            "value": "Manaus"
                                                                                          },
                                                                                          "num_date": {
                                                                                            "confidence": [
                                                                                              2021.0342465753424,
                                                                                              2021.0342465753424
                                                                                            ],
                                                                                            "value": 2021.0342465753424
                                                                                          },
                                                                                          "originating_lab": {
                                                                                            "value": "Laboratorio de Ecologia de Doencas Transmissiveis na Amazonia, Instituto Leonidas e Maria Deane - Fiocruz Amazonia"
                                                                                          },
                                                                                          "pangolin_lineage": {
                                                                                            "value": "P.1"
                                                                                          },
                                                                                          "recency": {
                                                                                            "value": "One week ago"
                                                                                          },
                                                                                          "region": {
                                                                                            "value": "South America"
                                                                                          },
                                                                                          "region_exposure": {
                                                                                            "value": "South America"
                                                                                          },

                                                                                          "subclade_membership": {
                                                                                            "value": "20J/501Y.V3"
                                                                                          },
                                                                                          "submitting_lab": {
                                                                                            "value": "Laboratorio de Ecologia de Doencas Transmissiveis na Amazonia, Instituto Leonidas e Maria Deane - Fiocruz Amazonia"
                                                                                          },
                                                                                          "url": "https://www.gisaid.org"
                                                                                        }
                                                                                      },
                                                                                      {
                                                                                        "branch_attrs": {
                                                                                          "mutations": {}
                                                                                        },
                                                                                        "name": "Brazil/AM-IEC-177323/2021",
                                                                                        "node_attrs": {

                                                                                          "author": {
                                                                                            "author": "Santos et al",
                                                                                            "value": "Santos et al A"
                                                                                          },
                                                                                          "clade_membership": {
                                                                                            "value": "20J/501Y.V3"
                                                                                          },
                                                                                          "country": {
                                                                                            "value": "Brazil"
                                                                                          },
                                                                                          "div": 33,
                                                                                          "division": {
                                                                                            "value": "Amazonas BR"
                                                                                          },
                                                                                          "division_exposure": {
                                                                                            "value": "Amazonas BR"
                                                                                          },
                                                                                          "gisaid_epi_isl": {
                                                                                            "value": "EPI_ISL_918510"
                                                                                          },
                                                                                          "host": {
                                                                                            "value": "Human"
                                                                                          },
                                                                                          "custom_location": {
                                                                                            "confidence": {
                                                                                              "Brazil": 1.0
                                                                                            },
                                                                                            "entropy": -1.000088900581841e-12,
                                                                                            "value": "Brazil"
                                                                                          },
                                                                                          "num_date": {
                                                                                            "confidence": [
                                                                                              2021.017808219178,
                                                                                              2021.017808219178
                                                                                            ],
                                                                                            "value": 2021.017808219178
                                                                                          },
                                                                                          "originating_lab": {
                                                                                            "value": "LACEN - Laborat\u00f3rio Central de Sa\u00fade P\u00fablica do Amazonas"
                                                                                          },
                                                                                          "pangolin_lineage": {
                                                                                            "value": "P.1"
                                                                                          },
                                                                                          "recency": {
                                                                                            "value": "One month ago"
                                                                                          },
                                                                                          "region": {
                                                                                            "value": "South America"
                                                                                          },
                                                                                          "region_exposure": {
                                                                                            "value": "South America"
                                                                                          },

                                                                                          "subclade_membership": {
                                                                                            "value": "20J/501Y.V3"
                                                                                          },
                                                                                          "submitting_lab": {
                                                                                            "value": "\ufeffEvandro Chagas Institute"
                                                                                          },
                                                                                          "url": "https://www.gisaid.org"
                                                                                        }
                                                                                      }
                                                                                    ],
                                                                                    "name": "NODE_0003740",
                                                                                    "node_attrs": {
                                                                                      "clade_membership": {
                                                                                        "value": "20J/501Y.V3"
                                                                                      },
                                                                                      "div": 32,
                                                                                      "custom_location": {
                                                                                        "confidence": {
                                                                                          "Brazil": 0.999018941131691
                                                                                        },
                                                                                        "entropy": 0.00818843102950556,
                                                                                        "value": "Brazil"
                                                                                      },
                                                                                      "num_date": {
                                                                                        "confidence": [
                                                                                          2020.9186933368258,
                                                                                          2021.0017334538989
                                                                                        ],
                                                                                        "value": 2020.9708149115586
                                                                                      },
                                                                                      "subclade_membership": {
                                                                                        "value": "20J/501Y.V3"
                                                                                      }
                                                                                    }
                                                                                  },
                                                                                  {
                                                                                    "branch_attrs": {
                                                                                      "mutations": {}
                                                                                    },
                                                                                    "children": [
                                                                                      {
                                                                                        "branch_attrs": {
                                                                                          "mutations": {}
                                                                                        },
                                                                                        "children": [
                                                                                          {
                                                                                            "branch_attrs": {
                                                                                              "mutations": {}
                                                                                            },
                                                                                            "name": "Brazil/AM-L84-CD2423/2020",
                                                                                            "node_attrs": {
                                                                                              "author": {
                                                                                                "author": "Brazil-UK Centre for Arbovirus Discovery Diagnosis Genomics et al",
                                                                                                "value": "Brazil-UK Centre for Arbovirus Discovery Diagnosis Genomics et al"
                                                                                              },
                                                                                              "clade_membership": {
                                                                                                "value": "20J/501Y.V3"
                                                                                              },
                                                                                              "country": {
                                                                                                "value": "Brazil"
                                                                                              },
                                                                                              "div": 32,
                                                                                              "division": {
                                                                                                "value": "Amazonas BR"
                                                                                              },
                                                                                              "division_exposure": {
                                                                                                "value": "Amazonas BR"
                                                                                              },
                                                                                              "gisaid_epi_isl": {
                                                                                                "value": "EPI_ISL_1060944"
                                                                                              },
                                                                                              "host": {
                                                                                                "value": "Human"
                                                                                              },
                                                                                              "custom_location": {
                                                                                                "confidence": {
                                                                                                  "Brazil": 1.0
                                                                                                },
                                                                                                "entropy": -1.000088900581841e-12,
                                                                                                "value": "Brazil"
                                                                                              },
                                                                                              "location": {
                                                                                                "value": "Manaus"
                                                                                              },
                                                                                              "num_date": {
                                                                                                "confidence": [
                                                                                                  2020.957650273224,
                                                                                                  2020.957650273224
                                                                                                ],
                                                                                                "value": 2020.957650273224
                                                                                              },
                                                                                              "originating_lab": {
                                                                                                "value": "CDL Laboratorio Santos e Vidal LTDA."
                                                                                              },
                                                                                              "pangolin_lineage": {
                                                                                                "value": "P.1"
                                                                                              },
                                                                                              "recency": {
                                                                                                "value": "One week ago"
                                                                                              },
                                                                                              "region": {
                                                                                                "value": "South America"
                                                                                              },
                                                                                              "region_exposure": {
                                                                                                "value": "South America"
                                                                                              },
                                                                                              "subclade_membership": {
                                                                                                "value": "20J/501Y.V3"
                                                                                              },
                                                                                              "submitting_lab": {
                                                                                                "value": "Instituto de Medicina Tropical de Sao Paulo"
                                                                                              },
                                                                                              "url": "https://www.gisaid.org"
                                                                                            }
                                                                                          },
                                                                                          {
                                                                                            "branch_attrs": {
                                                                                              "mutations": {}
                                                                                            },
                                                                                            "name": "Brazil/AM-L70-71-CD1723/2020",
                                                                                            "node_attrs": {
                                                                                              "author": {
                                                                                                "author": "Brazil-UK Centre for Arbovirus Discovery Diagnosis Genomics et al",
                                                                                                "value": "Brazil-UK Centre for Arbovirus Discovery Diagnosis Genomics et al"
                                                                                              },
                                                                                              "clade_membership": {
                                                                                                "value": "20J/501Y.V3"
                                                                                              },
                                                                                              "country": {
                                                                                                "value": "Brazil"
                                                                                              },
                                                                                              "div": 32,
                                                                                              "division": {
                                                                                                "value": "Amazonas BR"
                                                                                              },
                                                                                              "division_exposure": {
                                                                                                "value": "Amazonas BR"
                                                                                              },
                                                                                              "gisaid_epi_isl": {
                                                                                                "value": "EPI_ISL_1060943"
                                                                                              },
                                                                                              "host": {
                                                                                                "value": "Human"
                                                                                              },
                                                                                              "custom_location": {
                                                                                                "confidence": {
                                                                                                  "Brazil": 1.0
                                                                                                },
                                                                                                "entropy": -1.000088900581841e-12,
                                                                                                "value": "Brazil"
                                                                                              },
                                                                                              "location": {
                                                                                                "value": "Manaus"
                                                                                              },
                                                                                              "num_date": {
                                                                                                "confidence": [
                                                                                                  2020.9603825136612,
                                                                                                  2020.9603825136612
                                                                                                ],
                                                                                                "value": 2020.9603825136612
                                                                                              },
                                                                                              "originating_lab": {
                                                                                                "value": "DB Diagnosticos do Brasil"
                                                                                              },
                                                                                              "pangolin_lineage": {
                                                                                                "value": "P.1"
                                                                                              },
                                                                                              "recency": {
                                                                                                "value": "One week ago"
                                                                                              },
                                                                                              "region": {
                                                                                                "value": "South America"
                                                                                              },
                                                                                              "region_exposure": {
                                                                                                "value": "South America"
                                                                                              },
                                                                                              "subclade_membership": {
                                                                                                "value": "20J/501Y.V3"
                                                                                              },
                                                                                              "submitting_lab": {
                                                                                                "value": "Instituto de Medicina Tropical de Sao Paulo"
                                                                                              },
                                                                                              "url": "https://www.gisaid.org"
                                                                                            }
                                                                                          }
                                                                                        ],
                                                                                        "name": "NODE_0003744",
                                                                                        "node_attrs": {
                                                                                          "clade_membership": {
                                                                                            "value": "20J/501Y.V3"
                                                                                          },
                                                                                          "div": 32,
                                                                                          "custom_location": {
                                                                                            "confidence": {
                                                                                              "Brazil": 0.9990188622160896
                                                                                            },
                                                                                            "entropy": 0.008188989192718888,
                                                                                            "value": "Brazil"
                                                                                          },
                                                                                          "num_date": {
                                                                                            "confidence": [
                                                                                              2020.9290266476391,
                                                                                              2020.957650273224
                                                                                            ],
                                                                                            "value": 2020.957650273224
                                                                                          },
                                                                                          "subclade_membership": {
                                                                                            "value": "20J/501Y.V3"
                                                                                          }
                                                                                        }
                                                                                      },
                                                                                      {
                                                                                        "branch_attrs": {
                                                                                          "mutations": {}
                                                                                        },
                                                                                        "children": [
                                                                                          {
                                                                                            "branch_attrs": {
                                                                                              "mutations": {}
                                                                                            },
                                                                                            "children": [
                                                                                              {
                                                                                                "branch_attrs": {
                                                                                                  "mutations": {
                                                                                                    "nuc": [
                                                                                                      "A27660G"
                                                                                                    ]
                                                                                                  }
                                                                                                },
                                                                                                "name": "Brazil/SP-L98-CD87972/2021",
                                                                                                "node_attrs": {
                                                                                                  "author": {
                                                                                                    "author": "Camila Malta Romano et al",
                                                                                                    "value": "Camila Malta Romano et al"
                                                                                                  },
                                                                                                  "clade_membership": {
                                                                                                    "value": "20J/501Y.V3"
                                                                                                  },
                                                                                                  "country": {
                                                                                                    "value": "Brazil"
                                                                                                  },
                                                                                                  "div": 33,
                                                                                                  "division": {
                                                                                                    "value": "S\u00e3o Paulo"
                                                                                                  },
                                                                                                  "division_exposure": {
                                                                                                    "value": "S\u00e3o Paulo"
                                                                                                  },
                                                                                                  "gisaid_epi_isl": {
                                                                                                    "value": "EPI_ISL_1004235"
                                                                                                  },
                                                                                                  "host": {
                                                                                                    "value": "Human"
                                                                                                  },
                                                                                                  "custom_location": {
                                                                                                    "confidence": {
                                                                                                      "Brazil": 1.0
                                                                                                    },
                                                                                                    "entropy": -1.000088900581841e-12,
                                                                                                    "value": "Brazil"
                                                                                                  },
                                                                                                  "location": {
                                                                                                    "value": "Araraquara"
                                                                                                  },
                                                                                                  "num_date": {
                                                                                                    "confidence": [
                                                                                                      2021.1082191780822,
                                                                                                      2021.1082191780822
                                                                                                    ],
                                                                                                    "value": 2021.1082191780822
                                                                                                  },
                                                                                                  "originating_lab": {
                                                                                                    "value": "Laborat\u00f3rio de Virologia - Instituto de Medicina Tropical - Universidade de S\u00e3o Paulo"
                                                                                                  },
                                                                                                  "pangolin_lineage": {
                                                                                                    "value": "P.1"
                                                                                                  },
                                                                                                  "recency": {
                                                                                                    "value": "One month ago"
                                                                                                  },
                                                                                                  "region": {
                                                                                                    "value": "South America"
                                                                                                  },
                                                                                                  "region_exposure": {
                                                                                                    "value": "South America"
                                                                                                  },

                                                                                                  "subclade_membership": {
                                                                                                    "value": "20J/501Y.V3"
                                                                                                  },
                                                                                                  "submitting_lab": {
                                                                                                    "value": "Laborat\u00f3rio de Parasitologia M\u00e9dica - Instituto de Medicina Tropical - Universidade de S\u00e3o Paulo"
                                                                                                  },
                                                                                                  "url": "https://www.gisaid.org"
                                                                                                }
                                                                                              },
                                                                                              {
                                                                                                "branch_attrs": {
                                                                                                  "mutations": {}
                                                                                                },
                                                                                                "children": [
                                                                                                  {
                                                                                                    "branch_attrs": {
                                                                                                      "mutations": {}
                                                                                                    },
                                                                                                    "children": [
                                                                                                      {
                                                                                                        "branch_attrs": {
                                                                                                          "mutations": {}
                                                                                                        },
                                                                                                        "name": "Brazil/AM-L84-CD2393/2020",
                                                                                                        "node_attrs": {
                                                                                                          "author": {
                                                                                                            "author": "Brazil-UK Centre for Arbovirus Discovery Diagnosis Genomics et al",
                                                                                                            "value": "Brazil-UK Centre for Arbovirus Discovery Diagnosis Genomics et al"
                                                                                                          },
                                                                                                          "clade_membership": {
                                                                                                            "value": "20J/501Y.V3"
                                                                                                          },
                                                                                                          "country": {
                                                                                                            "value": "Brazil"
                                                                                                          },
                                                                                                          "div": 32,
                                                                                                          "division": {
                                                                                                            "value": "Amazonas BR"
                                                                                                          },
                                                                                                          "division_exposure": {
                                                                                                            "value": "Amazonas BR"
                                                                                                          },
                                                                                                          "gisaid_epi_isl": {
                                                                                                            "value": "EPI_ISL_1060894"
                                                                                                          },
                                                                                                          "host": {
                                                                                                            "value": "Human"
                                                                                                          },
                                                                                                          "custom_location": {
                                                                                                            "confidence": {
                                                                                                              "Brazil": 1.0
                                                                                                            },
                                                                                                            "entropy": -1.000088900581841e-12,
                                                                                                            "value": "Brazil"
                                                                                                          },
                                                                                                          "location": {
                                                                                                            "value": "Manaus"
                                                                                                          },
                                                                                                          "num_date": {
                                                                                                            "confidence": [
                                                                                                              2020.9631147540983,
                                                                                                              2020.9631147540983
                                                                                                            ],
                                                                                                            "value": 2020.9631147540983
                                                                                                          },
                                                                                                          "originating_lab": {
                                                                                                            "value": "CDL Laboratorio Santos e Vidal LTDA."
                                                                                                          },
                                                                                                          "pangolin_lineage": {
                                                                                                            "value": "P.1"
                                                                                                          },
                                                                                                          "recency": {
                                                                                                            "value": "One week ago"
                                                                                                          },
                                                                                                          "region": {
                                                                                                            "value": "South America"
                                                                                                          },
                                                                                                          "region_exposure": {
                                                                                                            "value": "South America"
                                                                                                          },
                                                                                                          "subclade_membership": {
                                                                                                            "value": "20J/501Y.V3"
                                                                                                          },
                                                                                                          "submitting_lab": {
                                                                                                            "value": "Instituto de Medicina Tropical de Sao Paulo"
                                                                                                          },
                                                                                                          "url": "https://www.gisaid.org"
                                                                                                        }
                                                                                                      },
                                                                                                      {
                                                                                                        "branch_attrs": {
                                                                                                          "mutations": {}
                                                                                                        },
                                                                                                        "name": "Brazil/AM-L70-71-CD1737/2020",
                                                                                                        "node_attrs": {
                                                                                                          "author": {
                                                                                                            "author": "Brazil-UK Centre for Arbovirus Discovery Diagnosis Genomics et al",
                                                                                                            "value": "Brazil-UK Centre for Arbovirus Discovery Diagnosis Genomics et al"
                                                                                                          },
                                                                                                          "clade_membership": {
                                                                                                            "value": "20J/501Y.V3"
                                                                                                          },
                                                                                                          "country": {
                                                                                                            "value": "Brazil"
                                                                                                          },
                                                                                                          "div": 32,
                                                                                                          "division": {
                                                                                                            "value": "Amazonas BR"
                                                                                                          },
                                                                                                          "division_exposure": {
                                                                                                            "value": "Amazonas BR"
                                                                                                          },
                                                                                                          "gisaid_epi_isl": {
                                                                                                            "value": "EPI_ISL_1060876"
                                                                                                          },
                                                                                                          "host": {
                                                                                                            "value": "Human"
                                                                                                          },
                                                                                                          "custom_location": {
                                                                                                            "confidence": {
                                                                                                              "Brazil": 1.0
                                                                                                            },
                                                                                                            "entropy": -1.000088900581841e-12,
                                                                                                            "value": "Brazil"
                                                                                                          },
                                                                                                          "location": {
                                                                                                            "value": "Manaus"
                                                                                                          },
                                                                                                          "num_date": {
                                                                                                            "confidence": [
                                                                                                              2020.97131147541,
                                                                                                              2020.97131147541
                                                                                                            ],
                                                                                                            "value": 2020.97131147541
                                                                                                          },
                                                                                                          "originating_lab": {
                                                                                                            "value": "DB Diagnosticos do Brasil"
                                                                                                          },
                                                                                                          "pangolin_lineage": {
                                                                                                            "value": "P.1"
                                                                                                          },
                                                                                                          "recency": {
                                                                                                            "value": "One week ago"
                                                                                                          },
                                                                                                          "region": {
                                                                                                            "value": "South America"
                                                                                                          },
                                                                                                          "region_exposure": {
                                                                                                            "value": "South America"
                                                                                                          },
                                                                                                          "subclade_membership": {
                                                                                                            "value": "20J/501Y.V3"
                                                                                                          },
                                                                                                          "submitting_lab": {
                                                                                                            "value": "Instituto de Medicina Tropical de Sao Paulo"
                                                                                                          },
                                                                                                          "url": "https://www.gisaid.org"
                                                                                                        }
                                                                                                      }
                                                                                                    ],
                                                                                                    "name": "NODE_0003750",
                                                                                                    "node_attrs": {
                                                                                                      "clade_membership": {
                                                                                                        "value": "20J/501Y.V3"
                                                                                                      },
                                                                                                      "div": 32,
                                                                                                      "custom_location": {
                                                                                                        "confidence": {
                                                                                                          "Brazil": 0.9990213872196451
                                                                                                        },
                                                                                                        "entropy": 0.008171093904007809,
                                                                                                        "value": "Brazil"
                                                                                                      },
                                                                                                      "num_date": {
                                                                                                        "confidence": [
                                                                                                          2020.9481497881745,
                                                                                                          2020.9631147540983
                                                                                                        ],
                                                                                                        "value": 2020.9631147540983
                                                                                                      },
                                                                                                      "subclade_membership": {
                                                                                                        "value": "20J/501Y.V3"
                                                                                                      }
                                                                                                    }
                                                                                                  },
                                                                                                  {
                                                                                                    "branch_attrs": {
                                                                                                      "mutations": {}
                                                                                                    },
                                                                                                    "children": [
                                                                                                      {
                                                                                                        "branch_attrs": {
                                                                                                          "mutations": {}
                                                                                                        },
                                                                                                        "name": "Brazil/AM-L70-71-CD1727/2020",
                                                                                                        "node_attrs": {
                                                                                                          "author": {
                                                                                                            "author": "Brazil-UK Centre for Arbovirus Discovery Diagnosis Genomics et al",
                                                                                                            "value": "Brazil-UK Centre for Arbovirus Discovery Diagnosis Genomics et al"
                                                                                                          },
                                                                                                          "clade_membership": {
                                                                                                            "value": "20J/501Y.V3"
                                                                                                          },
                                                                                                          "country": {
                                                                                                            "value": "Brazil"
                                                                                                          },
                                                                                                          "div": 32,
                                                                                                          "division": {
                                                                                                            "value": "Amazonas BR"
                                                                                                          },
                                                                                                          "division_exposure": {
                                                                                                            "value": "Amazonas BR"
                                                                                                          },
                                                                                                          "gisaid_epi_isl": {
                                                                                                            "value": "EPI_ISL_1060954"
                                                                                                          },
                                                                                                          "host": {
                                                                                                            "value": "Human"
                                                                                                          },
                                                                                                          "custom_location": {
                                                                                                            "confidence": {
                                                                                                              "Brazil": 1.0
                                                                                                            },
                                                                                                            "entropy": -1.000088900581841e-12,
                                                                                                            "value": "Brazil"
                                                                                                          },
                                                                                                          "location": {
                                                                                                            "value": "Manaus"
                                                                                                          },
                                                                                                          "num_date": {
                                                                                                            "confidence": [
                                                                                                              2020.9631147540983,
                                                                                                              2020.9631147540983
                                                                                                            ],
                                                                                                            "value": 2020.9631147540983
                                                                                                          },
                                                                                                          "originating_lab": {
                                                                                                            "value": "DB Diagnosticos do Brasil"
                                                                                                          },
                                                                                                          "pangolin_lineage": {
                                                                                                            "value": "P.1"
                                                                                                          },
                                                                                                          "recency": {
                                                                                                            "value": "One week ago"
                                                                                                          },
                                                                                                          "region": {
                                                                                                            "value": "South America"
                                                                                                          },
                                                                                                          "region_exposure": {
                                                                                                            "value": "South America"
                                                                                                          },
                                                                                                          "subclade_membership": {
                                                                                                            "value": "20J/501Y.V3"
                                                                                                          },
                                                                                                          "submitting_lab": {
                                                                                                            "value": "Instituto de Medicina Tropical de Sao Paulo"
                                                                                                          },
                                                                                                          "url": "https://www.gisaid.org"
                                                                                                        }
                                                                                                      },
                                                                                                      {
                                                                                                        "branch_attrs": {
                                                                                                          "mutations": {}
                                                                                                        },
                                                                                                        "name": "Brazil/AM-L70-CD1727/2020",
                                                                                                        "node_attrs": {
                                                                                                          "author": {
                                                                                                            "author": "Nuno Faria et al",
                                                                                                            "value": "Nuno Faria et al"
                                                                                                          },
                                                                                                          "clade_membership": {
                                                                                                            "value": "20J/501Y.V3"
                                                                                                          },
                                                                                                          "country": {
                                                                                                            "value": "Brazil"
                                                                                                          },
                                                                                                          "div": 32,
                                                                                                          "division": {
                                                                                                            "value": "Amazonas BR"
                                                                                                          },
                                                                                                          "division_exposure": {
                                                                                                            "value": "Amazonas BR"
                                                                                                          },
                                                                                                          "gisaid_epi_isl": {
                                                                                                            "value": "EPI_ISL_804835"
                                                                                                          },
                                                                                                          "host": {
                                                                                                            "value": "Human"
                                                                                                          },
                                                                                                          "custom_location": {
                                                                                                            "confidence": {
                                                                                                              "Brazil": 1.0
                                                                                                            },
                                                                                                            "entropy": -1.000088900581841e-12,
                                                                                                            "value": "Brazil"
                                                                                                          },
                                                                                                          "num_date": {
                                                                                                            "confidence": [
                                                                                                              2020.9631147540983,
                                                                                                              2020.9631147540983
                                                                                                            ],
                                                                                                            "value": 2020.9631147540983
                                                                                                          },
                                                                                                          "originating_lab": {
                                                                                                            "value": "DB Diagnosticos do Brasil"
                                                                                                          },
                                                                                                          "pangolin_lineage": {
                                                                                                            "value": "P.1"
                                                                                                          },
                                                                                                          "recency": {
                                                                                                            "value": "Older"
                                                                                                          },
                                                                                                          "region": {
                                                                                                            "value": "South America"
                                                                                                          },
                                                                                                          "region_exposure": {
                                                                                                            "value": "South America"
                                                                                                          },
                                                                                                          "subclade_membership": {
                                                                                                            "value": "20J/501Y.V3"
                                                                                                          },
                                                                                                          "submitting_lab": {
                                                                                                            "value": "Laborat\u00f3rio de Parasitologia M\u00e9dica - Instituto de Medicina Tropical - Universidade de S\u00e3o Paulo"
                                                                                                          },
                                                                                                          "url": "https://www.gisaid.org"
                                                                                                        }
                                                                                                      }
                                                                                                    ],
                                                                                                    "name": "NODE_0003751",
                                                                                                    "node_attrs": {
                                                                                                      "clade_membership": {
                                                                                                        "value": "20J/501Y.V3"
                                                                                                      },
                                                                                                      "div": 32,
                                                                                                      "custom_location": {
                                                                                                        "confidence": {
                                                                                                          "Brazil": 0.9990213872196451
                                                                                                        },
                                                                                                        "entropy": 0.008171093904007809,
                                                                                                        "value": "Brazil"
                                                                                                      },
                                                                                                      "num_date": {
                                                                                                        "confidence": [
                                                                                                          2020.9480911469482,
                                                                                                          2020.9631147540983
                                                                                                        ],
                                                                                                        "value": 2020.9631147540983
                                                                                                      },
                                                                                                      "subclade_membership": {
                                                                                                        "value": "20J/501Y.V3"
                                                                                                      }
                                                                                                    }
                                                                                                  }
                                                                                                ],
                                                                                                "name": "NODE_0003749",
                                                                                                "node_attrs": {
                                                                                                  "clade_membership": {
                                                                                                    "value": "20J/501Y.V3"
                                                                                                  },
                                                                                                  "div": 32,
                                                                                                  "custom_location": {
                                                                                                    "confidence": {
                                                                                                      "Brazil": 0.9988510615421232,
                                                                                                      "Rio Grande do Sul": 0.0010182937988341802
                                                                                                    },
                                                                                                    "entropy": 0.009381625285978011,
                                                                                                    "value": "Brazil"
                                                                                                  },
                                                                                                  "num_date": {
                                                                                                    "confidence": [
                                                                                                      2020.934613112458,
                                                                                                      2020.9610578025777
                                                                                                    ],
                                                                                                    "value": 2020.951458695481
                                                                                                  },
                                                                                                  "subclade_membership": {
                                                                                                    "value": "20J/501Y.V3"
                                                                                                  }
                                                                                                }
                                                                                              }
                                                                                            ],
                                                                                            "name": "NODE_0003747",
                                                                                            "node_attrs": {
                                                                                              "clade_membership": {
                                                                                                "value": "20J/501Y.V3"
                                                                                              },
                                                                                              "div": 32,
                                                                                              "custom_location": {
                                                                                                "confidence": {
                                                                                                  "Brazil": 0.9989170417998083
                                                                                                },
                                                                                                "entropy": 0.008914522069824408,
                                                                                                "value": "Brazil"
                                                                                              },
                                                                                              "num_date": {
                                                                                                "confidence": [
                                                                                                  2020.9213389375093,
                                                                                                  2020.9553082163354
                                                                                                ],
                                                                                                "value": 2020.9412872897003
                                                                                              },
                                                                                              "subclade_membership": {
                                                                                                "value": "20J/501Y.V3"
                                                                                              }
                                                                                            }
                                                                                          },
                                                                                          {
                                                                                            "branch_attrs": {
                                                                                              "mutations": {}
                                                                                            },
                                                                                            "children": [
                                                                                              {
                                                                                                "branch_attrs": {
                                                                                                  "mutations": {}
                                                                                                },
                                                                                                "children": [
                                                                                                  {
                                                                                                    "branch_attrs": {
                                                                                                      "mutations": {}
                                                                                                    },
                                                                                                    "name": "Brazil/AM-L70-CD1723/2020",
                                                                                                    "node_attrs": {
                                                                                                      "author": {
                                                                                                        "author": "Nuno Faria et al",
                                                                                                        "value": "Nuno Faria et al"
                                                                                                      },
                                                                                                      "clade_membership": {
                                                                                                        "value": "20J/501Y.V3"
                                                                                                      },
                                                                                                      "country": {
                                                                                                        "value": "Brazil"
                                                                                                      },
                                                                                                      "div": 32,
                                                                                                      "division": {
                                                                                                        "value": "Amazonas BR"
                                                                                                      },
                                                                                                      "division_exposure": {
                                                                                                        "value": "Amazonas BR"
                                                                                                      },
                                                                                                      "gisaid_epi_isl": {
                                                                                                        "value": "EPI_ISL_804832"
                                                                                                      },
                                                                                                      "host": {
                                                                                                        "value": "Human"
                                                                                                      },
                                                                                                      "custom_location": {
                                                                                                        "confidence": {
                                                                                                          "Brazil": 0.9999999999999999
                                                                                                        },
                                                                                                        "entropy": -9.99866855976916e-13,
                                                                                                        "value": "Brazil"
                                                                                                      },
                                                                                                      "num_date": {
                                                                                                        "confidence": [
                                                                                                          2020.9603825136612,
                                                                                                          2020.9603825136612
                                                                                                        ],
                                                                                                        "value": 2020.9603825136612
                                                                                                      },
                                                                                                      "originating_lab": {
                                                                                                        "value": "DB Diagnosticos do Brasil"
                                                                                                      },
                                                                                                      "pangolin_lineage": {
                                                                                                        "value": "P.1"
                                                                                                      },
                                                                                                      "recency": {
                                                                                                        "value": "Older"
                                                                                                      },
                                                                                                      "region": {
                                                                                                        "value": "South America"
                                                                                                      },
                                                                                                      "region_exposure": {
                                                                                                        "value": "South America"
                                                                                                      },
                                                                                                      "subclade_membership": {
                                                                                                        "value": "20J/501Y.V3"
                                                                                                      },
                                                                                                      "submitting_lab": {
                                                                                                        "value": "Laborat\u00f3rio de Parasitologia M\u00e9dica - Instituto de Medicina Tropical - Universidade de S\u00e3o Paulo"
                                                                                                      },
                                                                                                      "url": "https://www.gisaid.org"
                                                                                                    }
                                                                                                  },
                                                                                                  {
                                                                                                    "branch_attrs": {
                                                                                                      "mutations": {}
                                                                                                    },
                                                                                                    "children": [
                                                                                                      {
                                                                                                        "branch_attrs": {
                                                                                                          "mutations": {}
                                                                                                        },
                                                                                                        "name": "Brazil/AM-L70-71-CD1733/2020",
                                                                                                        "node_attrs": {
                                                                                                          "author": {
                                                                                                            "author": "Brazil-UK Centre for Arbovirus Discovery Diagnosis Genomics et al",
                                                                                                            "value": "Brazil-UK Centre for Arbovirus Discovery Diagnosis Genomics et al"
                                                                                                          },
                                                                                                          "clade_membership": {
                                                                                                            "value": "20J/501Y.V3"
                                                                                                          },
                                                                                                          "country": {
                                                                                                            "value": "Brazil"
                                                                                                          },
                                                                                                          "div": 32,
                                                                                                          "division": {
                                                                                                            "value": "Amazonas BR"
                                                                                                          },
                                                                                                          "division_exposure": {
                                                                                                            "value": "Amazonas BR"
                                                                                                          },
                                                                                                          "gisaid_epi_isl": {
                                                                                                            "value": "EPI_ISL_1060904"
                                                                                                          },
                                                                                                          "host": {
                                                                                                            "value": "Human"
                                                                                                          },
                                                                                                          "custom_location": {
                                                                                                            "confidence": {
                                                                                                              "Brazil": 1.0
                                                                                                            },
                                                                                                            "entropy": -1.000088900581841e-12,
                                                                                                            "value": "Brazil"
                                                                                                          },
                                                                                                          "location": {
                                                                                                            "value": "Manaus"
                                                                                                          },
                                                                                                          "num_date": {
                                                                                                            "confidence": [
                                                                                                              2020.97131147541,
                                                                                                              2020.97131147541
                                                                                                            ],
                                                                                                            "value": 2020.97131147541
                                                                                                          },
                                                                                                          "originating_lab": {
                                                                                                            "value": "DB Diagnosticos do Brasil"
                                                                                                          },
                                                                                                          "pangolin_lineage": {
                                                                                                            "value": "P.1"
                                                                                                          },
                                                                                                          "recency": {
                                                                                                            "value": "One week ago"
                                                                                                          },
                                                                                                          "region": {
                                                                                                            "value": "South America"
                                                                                                          },
                                                                                                          "region_exposure": {
                                                                                                            "value": "South America"
                                                                                                          },
                                                                                                          "subclade_membership": {
                                                                                                            "value": "20J/501Y.V3"
                                                                                                          },
                                                                                                          "submitting_lab": {
                                                                                                            "value": "Instituto de Medicina Tropical de Sao Paulo"
                                                                                                          },
                                                                                                          "url": "https://www.gisaid.org"
                                                                                                        }
                                                                                                      },
                                                                                                      {
                                                                                                        "branch_attrs": {
                                                                                                          "mutations": {}
                                                                                                        },
                                                                                                        "children": [
                                                                                                          {
                                                                                                            "branch_attrs": {
                                                                                                              "mutations": {}
                                                                                                            },
                                                                                                            "name": "Brazil/AM-L81-CD2649/2021",
                                                                                                            "node_attrs": {
                                                                                                              "author": {
                                                                                                                "author": "Brazil-UK Centre for Arbovirus Discovery Diagnosis Genomics et al",
                                                                                                                "value": "Brazil-UK Centre for Arbovirus Discovery Diagnosis Genomics et al"
                                                                                                              },
                                                                                                              "clade_membership": {
                                                                                                                "value": "20J/501Y.V3"
                                                                                                              },
                                                                                                              "country": {
                                                                                                                "value": "Brazil"
                                                                                                              },
                                                                                                              "div": 32,
                                                                                                              "division": {
                                                                                                                "value": "Amazonas BR"
                                                                                                              },
                                                                                                              "division_exposure": {
                                                                                                                "value": "Amazonas BR"
                                                                                                              },
                                                                                                              "gisaid_epi_isl": {
                                                                                                                "value": "EPI_ISL_1060948"
                                                                                                              },
                                                                                                              "host": {
                                                                                                                "value": "Human"
                                                                                                              },
                                                                                                              "custom_location": {
                                                                                                                "confidence": {
                                                                                                                  "Brazil": 1.0
                                                                                                                },
                                                                                                                "entropy": -1.000088900581841e-12,
                                                                                                                "value": "Brazil"
                                                                                                              },
                                                                                                              "location": {
                                                                                                                "value": "Manaus"
                                                                                                              },
                                                                                                              "num_date": {
                                                                                                                "confidence": [
                                                                                                                  2021.009589041096,
                                                                                                                  2021.009589041096
                                                                                                                ],
                                                                                                                "value": 2021.009589041096
                                                                                                              },
                                                                                                              "originating_lab": {
                                                                                                                "value": "CDL Laboratorio Santos e Vidal LTDA."
                                                                                                              },
                                                                                                              "pangolin_lineage": {
                                                                                                                "value": "P.1"
                                                                                                              },
                                                                                                              "recency": {
                                                                                                                "value": "One week ago"
                                                                                                              },
                                                                                                              "region": {
                                                                                                                "value": "South America"
                                                                                                              },
                                                                                                              "region_exposure": {
                                                                                                                "value": "South America"
                                                                                                              },
                                                                                                              "subclade_membership": {
                                                                                                                "value": "20J/501Y.V3"
                                                                                                              },
                                                                                                              "submitting_lab": {
                                                                                                                "value": "Instituto de Medicina Tropical de Sao Paulo"
                                                                                                              },
                                                                                                              "url": "https://www.gisaid.org"
                                                                                                            }
                                                                                                          },
                                                                                                          {
                                                                                                            "branch_attrs": {
                                                                                                              "mutations": {}
                                                                                                            },
                                                                                                            "name": "Brazil/AM-20843278FR/2020",
                                                                                                            "node_attrs": {

                                                                                                              "author": {
                                                                                                                "author": "Valdinete Nascimento et al",
                                                                                                                "value": "Valdinete Nascimento et al B"
                                                                                                              },
                                                                                                              "clade_membership": {
                                                                                                                "value": "20J/501Y.V3"
                                                                                                              },
                                                                                                              "country": {
                                                                                                                "value": "Brazil"
                                                                                                              },
                                                                                                              "div": 32,
                                                                                                              "division": {
                                                                                                                "value": "Amazonas BR"
                                                                                                              },
                                                                                                              "division_exposure": {
                                                                                                                "value": "Amazonas BR"
                                                                                                              },
                                                                                                              "gisaid_epi_isl": {
                                                                                                                "value": "EPI_ISL_1068154"
                                                                                                              },
                                                                                                              "host": {
                                                                                                                "value": "Human"
                                                                                                              },
                                                                                                              "custom_location": {
                                                                                                                "confidence": {
                                                                                                                  "Brazil": 1.0
                                                                                                                },
                                                                                                                "entropy": -1.000088900581841e-12,
                                                                                                                "value": "Brazil"
                                                                                                              },
                                                                                                              "location": {
                                                                                                                "value": "Manaus"
                                                                                                              },
                                                                                                              "num_date": {
                                                                                                                "confidence": [
                                                                                                                  2020.9767759562842,
                                                                                                                  2020.9767759562842
                                                                                                                ],
                                                                                                                "value": 2020.9767759562842
                                                                                                              },
                                                                                                              "originating_lab": {
                                                                                                                "value": "Laboratorio de Ecologia de Doencas Transmissiveis na Amazonia, Instituto Leonidas e Maria Deane - Fiocruz Amazonia"
                                                                                                              },
                                                                                                              "pangolin_lineage": {
                                                                                                                "value": "P.1"
                                                                                                              },
                                                                                                              "recency": {
                                                                                                                "value": "One week ago"
                                                                                                              },
                                                                                                              "region": {
                                                                                                                "value": "South America"
                                                                                                              },
                                                                                                              "region_exposure": {
                                                                                                                "value": "South America"
                                                                                                              },

                                                                                                              "subclade_membership": {
                                                                                                                "value": "20J/501Y.V3"
                                                                                                              },
                                                                                                              "submitting_lab": {
                                                                                                                "value": "Laboratorio de Ecologia de Doencas Transmissiveis na Amazonia, Instituto Leonidas e Maria Deane - Fiocruz Amazonia"
                                                                                                              },
                                                                                                              "url": "https://www.gisaid.org"
                                                                                                            }
                                                                                                          }
                                                                                                        ],
                                                                                                        "name": "NODE_0003756",
                                                                                                        "node_attrs": {
                                                                                                          "clade_membership": {
                                                                                                            "value": "20J/501Y.V3"
                                                                                                          },
                                                                                                          "div": 32,
                                                                                                          "custom_location": {
                                                                                                            "confidence": {
                                                                                                              "Brazil": 0.9990290622674801
                                                                                                            },
                                                                                                            "entropy": 0.008116392436253301,
                                                                                                            "value": "Brazil"
                                                                                                          },
                                                                                                          "num_date": {
                                                                                                            "confidence": [
                                                                                                              2020.9607042991406,
                                                                                                              2020.9767759562842
                                                                                                            ],
                                                                                                            "value": 2020.9758778911737
                                                                                                          },
                                                                                                          "subclade_membership": {
                                                                                                            "value": "20J/501Y.V3"
                                                                                                          }
                                                                                                        }
                                                                                                      }
                                                                                                    ],
                                                                                                    "name": "NODE_0003754",
                                                                                                    "node_attrs": {
                                                                                                      "clade_membership": {
                                                                                                        "value": "20J/501Y.V3"
                                                                                                      },
                                                                                                      "div": 32,
                                                                                                      "custom_location": {
                                                                                                        "confidence": {
                                                                                                          "Brazil": 0.9989434513568867
                                                                                                        },
                                                                                                        "entropy": 0.008729020420748896,
                                                                                                        "value": "Brazil"
                                                                                                      },
                                                                                                      "num_date": {
                                                                                                        "confidence": [
                                                                                                          2020.945521679794,
                                                                                                          2020.97131147541
                                                                                                        ],
                                                                                                        "value": 2020.9611774072523
                                                                                                      },
                                                                                                      "subclade_membership": {
                                                                                                        "value": "20J/501Y.V3"
                                                                                                      }
                                                                                                    }
                                                                                                  }
                                                                                                ],
                                                                                                "name": "NODE_0003753",
                                                                                                "node_attrs": {
                                                                                                  "clade_membership": {
                                                                                                    "value": "20J/501Y.V3"
                                                                                                  },
                                                                                                  "div": 32,
                                                                                                  "custom_location": {
                                                                                                    "confidence": {
                                                                                                      "Brazil": 0.9989253604127591
                                                                                                    },
                                                                                                    "entropy": 0.008856150702410925,
                                                                                                    "value": "Brazil"
                                                                                                  },
                                                                                                  "num_date": {
                                                                                                    "confidence": [
                                                                                                      2020.9356699346663,
                                                                                                      2020.9603825136612
                                                                                                    ],
                                                                                                    "value": 2020.9538269186526
                                                                                                  },
                                                                                                  "subclade_membership": {
                                                                                                    "value": "20J/501Y.V3"
                                                                                                  }
                                                                                                }
                                                                                              },
                                                                                              {
                                                                                                "branch_attrs": {
                                                                                                  "mutations": {}
                                                                                                },
                                                                                                "children": [
                                                                                                  {
                                                                                                    "branch_attrs": {
                                                                                                      "mutations": {}
                                                                                                    },
                                                                                                    "children": [
                                                                                                      {
                                                                                                        "branch_attrs": {
                                                                                                          "mutations": {}
                                                                                                        },
                                                                                                        "children": [
                                                                                                          {
                                                                                                            "branch_attrs": {
                                                                                                              "mutations": {}
                                                                                                            },
                                                                                                            "name": "Brazil/AM-20843201ML/2020",
                                                                                                            "node_attrs": {

                                                                                                              "author": {
                                                                                                                "author": "Valdinete Nascimento et al",
                                                                                                                "value": "Valdinete Nascimento et al B"
                                                                                                              },
                                                                                                              "clade_membership": {
                                                                                                                "value": "20J/501Y.V3"
                                                                                                              },
                                                                                                              "country": {
                                                                                                                "value": "Brazil"
                                                                                                              },
                                                                                                              "div": 32,
                                                                                                              "division": {
                                                                                                                "value": "Amazonas BR"
                                                                                                              },
                                                                                                              "division_exposure": {
                                                                                                                "value": "Amazonas BR"
                                                                                                              },
                                                                                                              "gisaid_epi_isl": {
                                                                                                                "value": "EPI_ISL_833138"
                                                                                                              },
                                                                                                              "host": {
                                                                                                                "value": "Human"
                                                                                                              },
                                                                                                              "custom_location": {
                                                                                                                "confidence": {
                                                                                                                  "Brazil": 1.0
                                                                                                                },
                                                                                                                "entropy": -1.000088900581841e-12,
                                                                                                                "value": "Brazil"
                                                                                                              },
                                                                                                              "location": {
                                                                                                                "value": "Manaus"
                                                                                                              },
                                                                                                              "num_date": {
                                                                                                                "confidence": [
                                                                                                                  2020.97131147541,
                                                                                                                  2020.97131147541
                                                                                                                ],
                                                                                                                "value": 2020.97131147541
                                                                                                              },
                                                                                                              "originating_lab": {
                                                                                                                "value": "Laboratorio de Ecologia de Doencas Transmissiveis na Amazonia, Instituto Leonidas e Maria Deane - Fiocruz Amazonia"
                                                                                                              },
                                                                                                              "pangolin_lineage": {
                                                                                                                "value": "P.1"
                                                                                                              },
                                                                                                              "recency": {
                                                                                                                "value": "Older"
                                                                                                              },
                                                                                                              "region": {
                                                                                                                "value": "South America"
                                                                                                              },
                                                                                                              "region_exposure": {
                                                                                                                "value": "South America"
                                                                                                              },

                                                                                                              "subclade_membership": {
                                                                                                                "value": "20J/501Y.V3"
                                                                                                              },
                                                                                                              "submitting_lab": {
                                                                                                                "value": "Laboratorio de Ecologia de Doencas Transmissiveis na Amazonia, Instituto Leonidas e Maria Deane - Fiocruz Amazonia"
                                                                                                              },
                                                                                                              "url": "https://www.gisaid.org"
                                                                                                            }
                                                                                                          },
                                                                                                          {
                                                                                                            "branch_attrs": {
                                                                                                              "mutations": {}
                                                                                                            },
                                                                                                            "name": "Brazil/AM-IEC-177290/2020",
                                                                                                            "node_attrs": {

                                                                                                              "author": {
                                                                                                                "author": "Santos et al",
                                                                                                                "value": "Santos et al A"
                                                                                                              },
                                                                                                              "clade_membership": {
                                                                                                                "value": "20J/501Y.V3"
                                                                                                              },
                                                                                                              "country": {
                                                                                                                "value": "Brazil"
                                                                                                              },
                                                                                                              "div": 32,
                                                                                                              "division": {
                                                                                                                "value": "Amazonas BR"
                                                                                                              },
                                                                                                              "division_exposure": {
                                                                                                                "value": "Amazonas BR"
                                                                                                              },
                                                                                                              "gisaid_epi_isl": {
                                                                                                                "value": "EPI_ISL_918499"
                                                                                                              },
                                                                                                              "host": {
                                                                                                                "value": "Human"
                                                                                                              },
                                                                                                              "custom_location": {
                                                                                                                "confidence": {
                                                                                                                  "Brazil": 1.0
                                                                                                                },
                                                                                                                "entropy": -1.000088900581841e-12,
                                                                                                                "value": "Brazil"
                                                                                                              },
                                                                                                              "num_date": {
                                                                                                                "confidence": [
                                                                                                                  2020.97131147541,
                                                                                                                  2020.97131147541
                                                                                                                ],
                                                                                                                "value": 2020.97131147541
                                                                                                              },
                                                                                                              "originating_lab": {
                                                                                                                "value": "LACEN - Laborat\u00f3rio Central de Sa\u00fade P\u00fablica do Amazonas"
                                                                                                              },
                                                                                                              "pangolin_lineage": {
                                                                                                                "value": "P.1"
                                                                                                              },
                                                                                                              "recency": {
                                                                                                                "value": "One month ago"
                                                                                                              },
                                                                                                              "region": {
                                                                                                                "value": "South America"
                                                                                                              },
                                                                                                              "region_exposure": {
                                                                                                                "value": "South America"
                                                                                                              },

                                                                                                              "subclade_membership": {
                                                                                                                "value": "20J/501Y.V3"
                                                                                                              },
                                                                                                              "submitting_lab": {
                                                                                                                "value": "\ufeffEvandro Chagas Institute"
                                                                                                              },
                                                                                                              "url": "https://www.gisaid.org"
                                                                                                            }
                                                                                                          }
                                                                                                        ],
                                                                                                        "name": "NODE_0003763",
                                                                                                        "node_attrs": {
                                                                                                          "clade_membership": {
                                                                                                            "value": "20J/501Y.V3"
                                                                                                          },
                                                                                                          "div": 32,
                                                                                                          "custom_location": {
                                                                                                            "confidence": {
                                                                                                              "Brazil": 0.9990204549014666
                                                                                                            },
                                                                                                            "entropy": 0.00817770122472733,
                                                                                                            "value": "Brazil"
                                                                                                          },
                                                                                                          "num_date": {
                                                                                                            "confidence": [
                                                                                                              2020.954966172909,
                                                                                                              2020.97131147541
                                                                                                            ],
                                                                                                            "value": 2020.97131147541
                                                                                                          },
                                                                                                          "subclade_membership": {
                                                                                                            "value": "20J/501Y.V3"
                                                                                                          }
                                                                                                        }
                                                                                                      },
                                                                                                      {
                                                                                                        "branch_attrs": {
                                                                                                          "mutations": {}
                                                                                                        },
                                                                                                        "children": [
                                                                                                          {
                                                                                                            "branch_attrs": {
                                                                                                              "mutations": {}
                                                                                                            },
                                                                                                            "name": "Brazil/AM-L70-CD1733/2020",
                                                                                                            "node_attrs": {
                                                                                                              "author": {
                                                                                                                "author": "Nuno Faria et al",
                                                                                                                "value": "Nuno Faria et al"
                                                                                                              },
                                                                                                              "clade_membership": {
                                                                                                                "value": "20J/501Y.V3"
                                                                                                              },
                                                                                                              "country": {
                                                                                                                "value": "Brazil"
                                                                                                              },
                                                                                                              "div": 32,
                                                                                                              "division": {
                                                                                                                "value": "Amazonas BR"
                                                                                                              },
                                                                                                              "division_exposure": {
                                                                                                                "value": "Amazonas BR"
                                                                                                              },
                                                                                                              "gisaid_epi_isl": {
                                                                                                                "value": "EPI_ISL_804821"
                                                                                                              },
                                                                                                              "host": {
                                                                                                                "value": "Human"
                                                                                                              },
                                                                                                              "custom_location": {
                                                                                                                "confidence": {
                                                                                                                  "Brazil": 1.0
                                                                                                                },
                                                                                                                "entropy": -1.000088900581841e-12,
                                                                                                                "value": "Brazil"
                                                                                                              },
                                                                                                              "num_date": {
                                                                                                                "confidence": [
                                                                                                                  2020.97131147541,
                                                                                                                  2020.97131147541
                                                                                                                ],
                                                                                                                "value": 2020.97131147541
                                                                                                              },
                                                                                                              "originating_lab": {
                                                                                                                "value": "DB Diagnosticos do Brasil"
                                                                                                              },
                                                                                                              "pangolin_lineage": {
                                                                                                                "value": "P.1"
                                                                                                              },
                                                                                                              "recency": {
                                                                                                                "value": "Older"
                                                                                                              },
                                                                                                              "region": {
                                                                                                                "value": "South America"
                                                                                                              },
                                                                                                              "region_exposure": {
                                                                                                                "value": "South America"
                                                                                                              },
                                                                                                              "subclade_membership": {
                                                                                                                "value": "20J/501Y.V3"
                                                                                                              },
                                                                                                              "submitting_lab": {
                                                                                                                "value": "Laborat\u00f3rio de Parasitologia M\u00e9dica - Instituto de Medicina Tropical - Universidade de S\u00e3o Paulo"
                                                                                                              },
                                                                                                              "url": "https://www.gisaid.org"
                                                                                                            }
                                                                                                          },
                                                                                                          {
                                                                                                            "branch_attrs": {
                                                                                                              "mutations": {}
                                                                                                            },
                                                                                                            "name": "Brazil/AM-L70-CD1737/2020",
                                                                                                            "node_attrs": {
                                                                                                              "author": {
                                                                                                                "author": "Nuno Faria et al",
                                                                                                                "value": "Nuno Faria et al"
                                                                                                              },
                                                                                                              "clade_membership": {
                                                                                                                "value": "20J/501Y.V3"
                                                                                                              },
                                                                                                              "country": {
                                                                                                                "value": "Brazil"
                                                                                                              },
                                                                                                              "div": 32,
                                                                                                              "division": {
                                                                                                                "value": "Amazonas BR"
                                                                                                              },
                                                                                                              "division_exposure": {
                                                                                                                "value": "Amazonas BR"
                                                                                                              },
                                                                                                              "gisaid_epi_isl": {
                                                                                                                "value": "EPI_ISL_804814"
                                                                                                              },
                                                                                                              "host": {
                                                                                                                "value": "Human"
                                                                                                              },
                                                                                                              "custom_location": {
                                                                                                                "confidence": {
                                                                                                                  "Brazil": 1.0
                                                                                                                },
                                                                                                                "entropy": -1.000088900581841e-12,
                                                                                                                "value": "Brazil"
                                                                                                              },
                                                                                                              "num_date": {
                                                                                                                "confidence": [
                                                                                                                  2020.97131147541,
                                                                                                                  2020.97131147541
                                                                                                                ],
                                                                                                                "value": 2020.97131147541
                                                                                                              },
                                                                                                              "originating_lab": {
                                                                                                                "value": "DB Diagnosticos do Brasil"
                                                                                                              },
                                                                                                              "pangolin_lineage": {
                                                                                                                "value": "P.1"
                                                                                                              },
                                                                                                              "recency": {
                                                                                                                "value": "Older"
                                                                                                              },
                                                                                                              "region": {
                                                                                                                "value": "South America"
                                                                                                              },
                                                                                                              "region_exposure": {
                                                                                                                "value": "South America"
                                                                                                              },
                                                                                                              "subclade_membership": {
                                                                                                                "value": "20J/501Y.V3"
                                                                                                              },
                                                                                                              "submitting_lab": {
                                                                                                                "value": "Laborat\u00f3rio de Parasitologia M\u00e9dica - Instituto de Medicina Tropical - Universidade de S\u00e3o Paulo"
                                                                                                              },
                                                                                                              "url": "https://www.gisaid.org"
                                                                                                            }
                                                                                                          }
                                                                                                        ],
                                                                                                        "name": "NODE_0003766",
                                                                                                        "node_attrs": {
                                                                                                          "clade_membership": {
                                                                                                            "value": "20J/501Y.V3"
                                                                                                          },
                                                                                                          "div": 32,
                                                                                                          "custom_location": {
                                                                                                            "confidence": {
                                                                                                              "Brazil": 0.9990204549014666
                                                                                                            },
                                                                                                            "entropy": 0.00817770122472733,
                                                                                                            "value": "Brazil"
                                                                                                          },
                                                                                                          "num_date": {
                                                                                                            "confidence": [
                                                                                                              2020.9549359564091,
                                                                                                              2020.97131147541
                                                                                                            ],
                                                                                                            "value": 2020.97131147541
                                                                                                          },
                                                                                                          "subclade_membership": {
                                                                                                            "value": "20J/501Y.V3"
                                                                                                          }
                                                                                                        }
                                                                                                      }
                                                                                                    ],
                                                                                                    "name": "NODE_0003758",
                                                                                                    "node_attrs": {
                                                                                                      "clade_membership": {
                                                                                                        "value": "20J/501Y.V3"
                                                                                                      },
                                                                                                      "div": 32,
                                                                                                      "custom_location": {
                                                                                                        "confidence": {
                                                                                                          "Brazil": 0.9988400372728875,
                                                                                                          "Rio Grande do Sul": 0.0010290597405567818
                                                                                                        },
                                                                                                        "entropy": 0.009458106032241242,
                                                                                                        "value": "Brazil"
                                                                                                      },
                                                                                                      "num_date": {
                                                                                                        "confidence": [
                                                                                                          2020.936961497639,
                                                                                                          2020.9692545238893
                                                                                                        ],
                                                                                                        "value": 2020.9548558632443
                                                                                                      },
                                                                                                      "subclade_membership": {
                                                                                                        "value": "20J/501Y.V3"
                                                                                                      }
                                                                                                    }
                                                                                                  },
                                                                                                  {
                                                                                                    "branch_attrs": {
                                                                                                      "mutations": {}
                                                                                                    },
                                                                                                    "children": [
                                                                                                      {
                                                                                                        "branch_attrs": {
                                                                                                          "mutations": {}
                                                                                                        },
                                                                                                        "children": [
                                                                                                          {
                                                                                                            "branch_attrs": {
                                                                                                              "mutations": {}
                                                                                                            },
                                                                                                            "name": "Brazil/AM-L70-71-CD1743/2020",
                                                                                                            "node_attrs": {
                                                                                                              "author": {
                                                                                                                "author": "Brazil-UK Centre for Arbovirus Discovery Diagnosis Genomics et al",
                                                                                                                "value": "Brazil-UK Centre for Arbovirus Discovery Diagnosis Genomics et al"
                                                                                                              },
                                                                                                              "clade_membership": {
                                                                                                                "value": "20J/501Y.V3"
                                                                                                              },
                                                                                                              "country": {
                                                                                                                "value": "Brazil"
                                                                                                              },
                                                                                                              "div": 32,
                                                                                                              "division": {
                                                                                                                "value": "Amazonas BR"
                                                                                                              },
                                                                                                              "division_exposure": {
                                                                                                                "value": "Amazonas BR"
                                                                                                              },
                                                                                                              "gisaid_epi_isl": {
                                                                                                                "value": "EPI_ISL_1060947"
                                                                                                              },
                                                                                                              "host": {
                                                                                                                "value": "Human"
                                                                                                              },
                                                                                                              "custom_location": {
                                                                                                                "confidence": {
                                                                                                                  "Brazil": 1.0
                                                                                                                },
                                                                                                                "entropy": -1.000088900581841e-12,
                                                                                                                "value": "Brazil"
                                                                                                              },
                                                                                                              "location": {
                                                                                                                "value": "Manaus"
                                                                                                              },
                                                                                                              "num_date": {
                                                                                                                "confidence": [
                                                                                                                  2020.974043715847,
                                                                                                                  2020.974043715847
                                                                                                                ],
                                                                                                                "value": 2020.974043715847
                                                                                                              },
                                                                                                              "originating_lab": {
                                                                                                                "value": "DB Diagnosticos do Brasil"
                                                                                                              },
                                                                                                              "pangolin_lineage": {
                                                                                                                "value": "P.1"
                                                                                                              },
                                                                                                              "recency": {
                                                                                                                "value": "One week ago"
                                                                                                              },
                                                                                                              "region": {
                                                                                                                "value": "South America"
                                                                                                              },
                                                                                                              "region_exposure": {
                                                                                                                "value": "South America"
                                                                                                              },
                                                                                                              "subclade_membership": {
                                                                                                                "value": "20J/501Y.V3"
                                                                                                              },
                                                                                                              "submitting_lab": {
                                                                                                                "value": "Instituto de Medicina Tropical de Sao Paulo"
                                                                                                              },
                                                                                                              "url": "https://www.gisaid.org"
                                                                                                            }
                                                                                                          },
                                                                                                          {
                                                                                                            "branch_attrs": {
                                                                                                              "mutations": {}
                                                                                                            },
                                                                                                            "name": "Brazil/AM-L71-CD1743/2020",
                                                                                                            "node_attrs": {
                                                                                                              "author": {
                                                                                                                "author": "Nuno Faria et al",
                                                                                                                "value": "Nuno Faria et al"
                                                                                                              },
                                                                                                              "clade_membership": {
                                                                                                                "value": "20J/501Y.V3"
                                                                                                              },
                                                                                                              "country": {
                                                                                                                "value": "Brazil"
                                                                                                              },
                                                                                                              "div": 32,
                                                                                                              "division": {
                                                                                                                "value": "Amazonas BR"
                                                                                                              },
                                                                                                              "division_exposure": {
                                                                                                                "value": "Amazonas BR"
                                                                                                              },
                                                                                                              "gisaid_epi_isl": {
                                                                                                                "value": "EPI_ISL_804833"
                                                                                                              },
                                                                                                              "host": {
                                                                                                                "value": "Human"
                                                                                                              },
                                                                                                              "custom_location": {
                                                                                                                "confidence": {
                                                                                                                  "Brazil": 1.0
                                                                                                                },
                                                                                                                "entropy": -1.000088900581841e-12,
                                                                                                                "value": "Brazil"
                                                                                                              },
                                                                                                              "num_date": {
                                                                                                                "confidence": [
                                                                                                                  2020.974043715847,
                                                                                                                  2020.974043715847
                                                                                                                ],
                                                                                                                "value": 2020.974043715847
                                                                                                              },
                                                                                                              "originating_lab": {
                                                                                                                "value": "DB Diagnosticos do Brasil"
                                                                                                              },
                                                                                                              "pangolin_lineage": {
                                                                                                                "value": "P.1"
                                                                                                              },
                                                                                                              "recency": {
                                                                                                                "value": "Older"
                                                                                                              },
                                                                                                              "region": {
                                                                                                                "value": "South America"
                                                                                                              },
                                                                                                              "region_exposure": {
                                                                                                                "value": "South America"
                                                                                                              },
                                                                                                              "subclade_membership": {
                                                                                                                "value": "20J/501Y.V3"
                                                                                                              },
                                                                                                              "submitting_lab": {
                                                                                                                "value": "Laborat\u00f3rio de Parasitologia M\u00e9dica - Instituto de Medicina Tropical - Universidade de S\u00e3o Paulo"
                                                                                                              },
                                                                                                              "url": "https://www.gisaid.org"
                                                                                                            }
                                                                                                          }
                                                                                                        ],
                                                                                                        "name": "NODE_0003769",
                                                                                                        "node_attrs": {
                                                                                                          "clade_membership": {
                                                                                                            "value": "20J/501Y.V3"
                                                                                                          },
                                                                                                          "div": 32,
                                                                                                          "custom_location": {
                                                                                                            "confidence": {
                                                                                                              "Brazil": 0.9990196748581491
                                                                                                            },
                                                                                                            "entropy": 0.008183230380882442,
                                                                                                            "value": "Brazil"
                                                                                                          },
                                                                                                          "num_date": {
                                                                                                            "confidence": [
                                                                                                              2020.9551682159079,
                                                                                                              2020.974043715847
                                                                                                            ],
                                                                                                            "value": 2020.974043715847
                                                                                                          },
                                                                                                          "subclade_membership": {
                                                                                                            "value": "20J/501Y.V3"
                                                                                                          }
                                                                                                        }
                                                                                                      },
                                                                                                      {
                                                                                                        "branch_attrs": {
                                                                                                          "mutations": {}
                                                                                                        },
                                                                                                        "children": [
                                                                                                          {
                                                                                                            "branch_attrs": {
                                                                                                              "mutations": {}
                                                                                                            },
                                                                                                            "name": "Brazil/AM-20843198JS/2020",
                                                                                                            "node_attrs": {

                                                                                                              "author": {
                                                                                                                "author": "Valdinete Nascimento et al",
                                                                                                                "value": "Valdinete Nascimento et al B"
                                                                                                              },
                                                                                                              "clade_membership": {
                                                                                                                "value": "20J/501Y.V3"
                                                                                                              },
                                                                                                              "country": {
                                                                                                                "value": "Brazil"
                                                                                                              },
                                                                                                              "div": 32,
                                                                                                              "division": {
                                                                                                                "value": "Amazonas BR"
                                                                                                              },
                                                                                                              "division_exposure": {
                                                                                                                "value": "Amazonas BR"
                                                                                                              },
                                                                                                              "gisaid_epi_isl": {
                                                                                                                "value": "EPI_ISL_1068151"
                                                                                                              },
                                                                                                              "host": {
                                                                                                                "value": "Human"
                                                                                                              },
                                                                                                              "custom_location": {
                                                                                                                "confidence": {
                                                                                                                  "Brazil": 1.0
                                                                                                                },
                                                                                                                "entropy": -1.000088900581841e-12,
                                                                                                                "value": "Brazil"
                                                                                                              },
                                                                                                              "location": {
                                                                                                                "value": "Manaus"
                                                                                                              },
                                                                                                              "num_date": {
                                                                                                                "confidence": [
                                                                                                                  2020.97131147541,
                                                                                                                  2020.97131147541
                                                                                                                ],
                                                                                                                "value": 2020.97131147541
                                                                                                              },
                                                                                                              "originating_lab": {
                                                                                                                "value": "Laboratorio de Ecologia de Doencas Transmissiveis na Amazonia, Instituto Leonidas e Maria Deane - Fiocruz Amazonia"
                                                                                                              },
                                                                                                              "pangolin_lineage": {
                                                                                                                "value": "P.1"
                                                                                                              },
                                                                                                              "recency": {
                                                                                                                "value": "One week ago"
                                                                                                              },
                                                                                                              "region": {
                                                                                                                "value": "South America"
                                                                                                              },
                                                                                                              "region_exposure": {
                                                                                                                "value": "South America"
                                                                                                              },

                                                                                                              "subclade_membership": {
                                                                                                                "value": "20J/501Y.V3"
                                                                                                              },
                                                                                                              "submitting_lab": {
                                                                                                                "value": "Laboratorio de Ecologia de Doencas Transmissiveis na Amazonia, Instituto Leonidas e Maria Deane - Fiocruz Amazonia"
                                                                                                              },
                                                                                                              "url": "https://www.gisaid.org"
                                                                                                            }
                                                                                                          },
                                                                                                          {
                                                                                                            "branch_attrs": {
                                                                                                              "mutations": {}
                                                                                                            },
                                                                                                            "children": [
                                                                                                              {
                                                                                                                "branch_attrs": {
                                                                                                                  "labels": {
                                                                                                                    "aa": "ORF1a: G4287X"
                                                                                                                  },
                                                                                                                  "mutations": {
                                                                                                                    "ORF1a": [
                                                                                                                      "G4287X"
                                                                                                                    ],
                                                                                                                    "nuc": [
                                                                                                                      "G13124-"
                                                                                                                    ]
                                                                                                                  }
                                                                                                                },
                                                                                                                "name": "Brazil/AM-L77-CD2299/2021",
                                                                                                                "node_attrs": {
                                                                                                                  "author": {
                                                                                                                    "author": "Brazil-UK Centre for Arbovirus Discovery Diagnosis Genomics et al",
                                                                                                                    "value": "Brazil-UK Centre for Arbovirus Discovery Diagnosis Genomics et al"
                                                                                                                  },
                                                                                                                  "clade_membership": {
                                                                                                                    "value": "20J/501Y.V3"
                                                                                                                  },
                                                                                                                  "country": {
                                                                                                                    "value": "Brazil"
                                                                                                                  },
                                                                                                                  "div": 32,
                                                                                                                  "division": {
                                                                                                                    "value": "Amazonas BR"
                                                                                                                  },
                                                                                                                  "division_exposure": {
                                                                                                                    "value": "Amazonas BR"
                                                                                                                  },
                                                                                                                  "gisaid_epi_isl": {
                                                                                                                    "value": "EPI_ISL_1064737"
                                                                                                                  },
                                                                                                                  "host": {
                                                                                                                    "value": "Human"
                                                                                                                  },
                                                                                                                  "custom_location": {
                                                                                                                    "confidence": {
                                                                                                                      "Brazil": 1.0
                                                                                                                    },
                                                                                                                    "entropy": -1.000088900581841e-12,
                                                                                                                    "value": "Brazil"
                                                                                                                  },
                                                                                                                  "location": {
                                                                                                                    "value": "Manaus"
                                                                                                                  },
                                                                                                                  "num_date": {
                                                                                                                    "confidence": [
                                                                                                                      2021.009589041096,
                                                                                                                      2021.009589041096
                                                                                                                    ],
                                                                                                                    "value": 2021.009589041096
                                                                                                                  },
                                                                                                                  "originating_lab": {
                                                                                                                    "value": "CDL Laboratorio Santos e Vidal LTDA."
                                                                                                                  },
                                                                                                                  "pangolin_lineage": {
                                                                                                                    "value": "P.1"
                                                                                                                  },
                                                                                                                  "recency": {
                                                                                                                    "value": "One week ago"
                                                                                                                  },
                                                                                                                  "region": {
                                                                                                                    "value": "South America"
                                                                                                                  },
                                                                                                                  "region_exposure": {
                                                                                                                    "value": "South America"
                                                                                                                  },
                                                                                                                  "subclade_membership": {
                                                                                                                    "value": "20J/501Y.V3"
                                                                                                                  },
                                                                                                                  "submitting_lab": {
                                                                                                                    "value": "Instituto de Medicina Tropical de Sao Paulo"
                                                                                                                  },
                                                                                                                  "url": "https://www.gisaid.org"
                                                                                                                }
                                                                                                              },
                                                                                                              {
                                                                                                                "branch_attrs": {
                                                                                                                  "mutations": {}
                                                                                                                },
                                                                                                                "children": [
                                                                                                                  {
                                                                                                                    "branch_attrs": {
                                                                                                                      "mutations": {}
                                                                                                                    },
                                                                                                                    "name": "Brazil/AM-L77-CD2302/2021",
                                                                                                                    "node_attrs": {
                                                                                                                      "author": {
                                                                                                                        "author": "Brazil-UK Centre for Arbovirus Discovery Diagnosis Genomics et al",
                                                                                                                        "value": "Brazil-UK Centre for Arbovirus Discovery Diagnosis Genomics et al"
                                                                                                                      },
                                                                                                                      "clade_membership": {
                                                                                                                        "value": "20J/501Y.V3"
                                                                                                                      },
                                                                                                                      "country": {
                                                                                                                        "value": "Brazil"
                                                                                                                      },
                                                                                                                      "div": 32,
                                                                                                                      "division": {
                                                                                                                        "value": "Amazonas BR"
                                                                                                                      },
                                                                                                                      "division_exposure": {
                                                                                                                        "value": "Amazonas BR"
                                                                                                                      },
                                                                                                                      "gisaid_epi_isl": {
                                                                                                                        "value": "EPI_ISL_1060880"
                                                                                                                      },
                                                                                                                      "host": {
                                                                                                                        "value": "Human"
                                                                                                                      },
                                                                                                                      "custom_location": {
                                                                                                                        "confidence": {
                                                                                                                          "Brazil": 0.9999999999999999
                                                                                                                        },
                                                                                                                        "entropy": -9.99866855976916e-13,
                                                                                                                        "value": "Brazil"
                                                                                                                      },
                                                                                                                      "location": {
                                                                                                                        "value": "Manaus"
                                                                                                                      },
                                                                                                                      "num_date": {
                                                                                                                        "confidence": [
                                                                                                                          2021.009589041096,
                                                                                                                          2021.009589041096
                                                                                                                        ],
                                                                                                                        "value": 2021.009589041096
                                                                                                                      },
                                                                                                                      "originating_lab": {
                                                                                                                        "value": "CDL Laboratorio Santos e Vidal LTDA."
                                                                                                                      },
                                                                                                                      "pangolin_lineage": {
                                                                                                                        "value": "P.1"
                                                                                                                      },
                                                                                                                      "recency": {
                                                                                                                        "value": "One week ago"
                                                                                                                      },
                                                                                                                      "region": {
                                                                                                                        "value": "South America"
                                                                                                                      },
                                                                                                                      "region_exposure": {
                                                                                                                        "value": "South America"
                                                                                                                      },
                                                                                                                      "subclade_membership": {
                                                                                                                        "value": "20J/501Y.V3"
                                                                                                                      },
                                                                                                                      "submitting_lab": {
                                                                                                                        "value": "Instituto de Medicina Tropical de Sao Paulo"
                                                                                                                      },
                                                                                                                      "url": "https://www.gisaid.org"
                                                                                                                    }
                                                                                                                  },
                                                                                                                  {
                                                                                                                    "branch_attrs": {
                                                                                                                      "mutations": {}
                                                                                                                    },
                                                                                                                    "children": [
                                                                                                                      {
                                                                                                                        "branch_attrs": {
                                                                                                                          "mutations": {}
                                                                                                                        },
                                                                                                                        "name": "Brazil/SP-L98-CD87967/2021",
                                                                                                                        "node_attrs": {
                                                                                                                          "author": {
                                                                                                                            "author": "Camila Malta Romano et al",
                                                                                                                            "value": "Camila Malta Romano et al"
                                                                                                                          },
                                                                                                                          "clade_membership": {
                                                                                                                            "value": "20J/501Y.V3"
                                                                                                                          },
                                                                                                                          "country": {
                                                                                                                            "value": "Brazil"
                                                                                                                          },
                                                                                                                          "div": 32,
                                                                                                                          "division": {
                                                                                                                            "value": "S\u00e3o Paulo"
                                                                                                                          },
                                                                                                                          "division_exposure": {
                                                                                                                            "value": "S\u00e3o Paulo"
                                                                                                                          },
                                                                                                                          "gisaid_epi_isl": {
                                                                                                                            "value": "EPI_ISL_1004233"
                                                                                                                          },
                                                                                                                          "host": {
                                                                                                                            "value": "Human"
                                                                                                                          },
                                                                                                                          "custom_location": {
                                                                                                                            "confidence": {
                                                                                                                              "Brazil": 1.0
                                                                                                                            },
                                                                                                                            "entropy": -1.000088900581841e-12,
                                                                                                                            "value": "Brazil"
                                                                                                                          },
                                                                                                                          "location": {
                                                                                                                            "value": "Araraquara"
                                                                                                                          },
                                                                                                                          "num_date": {
                                                                                                                            "confidence": [
                                                                                                                              2021.1082191780822,
                                                                                                                              2021.1082191780822
                                                                                                                            ],
                                                                                                                            "value": 2021.1082191780822
                                                                                                                          },
                                                                                                                          "originating_lab": {
                                                                                                                            "value": "Laborat\u00f3rio de Virologia - Instituto de Medicina Tropical - Universidade de S\u00e3o Paulo"
                                                                                                                          },
                                                                                                                          "pangolin_lineage": {
                                                                                                                            "value": "P.1"
                                                                                                                          },
                                                                                                                          "recency": {
                                                                                                                            "value": "One month ago"
                                                                                                                          },
                                                                                                                          "region": {
                                                                                                                            "value": "South America"
                                                                                                                          },
                                                                                                                          "region_exposure": {
                                                                                                                            "value": "South America"
                                                                                                                          },

                                                                                                                          "subclade_membership": {
                                                                                                                            "value": "20J/501Y.V3"
                                                                                                                          },
                                                                                                                          "submitting_lab": {
                                                                                                                            "value": "Laborat\u00f3rio de Parasitologia M\u00e9dica - Instituto de Medicina Tropical - Universidade de S\u00e3o Paulo"
                                                                                                                          },
                                                                                                                          "url": "https://www.gisaid.org"
                                                                                                                        }
                                                                                                                      },
                                                                                                                      {
                                                                                                                        "branch_attrs": {
                                                                                                                          "mutations": {}
                                                                                                                        },
                                                                                                                        "children": [
                                                                                                                          {
                                                                                                                            "branch_attrs": {
                                                                                                                              "mutations": {}
                                                                                                                            },
                                                                                                                            "name": "Brazil/AM-L77-CD2300/2021",
                                                                                                                            "node_attrs": {
                                                                                                                              "author": {
                                                                                                                                "author": "Brazil-UK Centre for Arbovirus Discovery Diagnosis Genomics et al",
                                                                                                                                "value": "Brazil-UK Centre for Arbovirus Discovery Diagnosis Genomics et al"
                                                                                                                              },
                                                                                                                              "clade_membership": {
                                                                                                                                "value": "20J/501Y.V3"
                                                                                                                              },
                                                                                                                              "country": {
                                                                                                                                "value": "Brazil"
                                                                                                                              },
                                                                                                                              "div": 32,
                                                                                                                              "division": {
                                                                                                                                "value": "Amazonas BR"
                                                                                                                              },
                                                                                                                              "division_exposure": {
                                                                                                                                "value": "Amazonas BR"
                                                                                                                              },
                                                                                                                              "gisaid_epi_isl": {
                                                                                                                                "value": "EPI_ISL_1060895"
                                                                                                                              },
                                                                                                                              "host": {
                                                                                                                                "value": "Human"
                                                                                                                              },
                                                                                                                              "custom_location": {
                                                                                                                                "confidence": {
                                                                                                                                  "Brazil": 1.0
                                                                                                                                },
                                                                                                                                "entropy": -1.000088900581841e-12,
                                                                                                                                "value": "Brazil"
                                                                                                                              },
                                                                                                                              "location": {
                                                                                                                                "value": "Manaus"
                                                                                                                              },
                                                                                                                              "num_date": {
                                                                                                                                "confidence": [
                                                                                                                                  2021.009589041096,
                                                                                                                                  2021.009589041096
                                                                                                                                ],
                                                                                                                                "value": 2021.009589041096
                                                                                                                              },
                                                                                                                              "originating_lab": {
                                                                                                                                "value": "CDL Laboratorio Santos e Vidal LTDA."
                                                                                                                              },
                                                                                                                              "pangolin_lineage": {
                                                                                                                                "value": "P.1"
                                                                                                                              },
                                                                                                                              "recency": {
                                                                                                                                "value": "One week ago"
                                                                                                                              },
                                                                                                                              "region": {
                                                                                                                                "value": "South America"
                                                                                                                              },
                                                                                                                              "region_exposure": {
                                                                                                                                "value": "South America"
                                                                                                                              },
                                                                                                                              "subclade_membership": {
                                                                                                                                "value": "20J/501Y.V3"
                                                                                                                              },
                                                                                                                              "submitting_lab": {
                                                                                                                                "value": "Instituto de Medicina Tropical de Sao Paulo"
                                                                                                                              },
                                                                                                                              "url": "https://www.gisaid.org"
                                                                                                                            }
                                                                                                                          },
                                                                                                                          {
                                                                                                                            "branch_attrs": {
                                                                                                                              "mutations": {}
                                                                                                                            },
                                                                                                                            "children": [
                                                                                                                              {
                                                                                                                                "branch_attrs": {
                                                                                                                                  "mutations": {}
                                                                                                                                },
                                                                                                                                "name": "Brazil/AM-L81-CD2658/2021",
                                                                                                                                "node_attrs": {
                                                                                                                                  "author": {
                                                                                                                                    "author": "Brazil-UK Centre for Arbovirus Discovery Diagnosis Genomics et al",
                                                                                                                                    "value": "Brazil-UK Centre for Arbovirus Discovery Diagnosis Genomics et al"
                                                                                                                                  },
                                                                                                                                  "clade_membership": {
                                                                                                                                    "value": "20J/501Y.V3"
                                                                                                                                  },
                                                                                                                                  "country": {
                                                                                                                                    "value": "Brazil"
                                                                                                                                  },
                                                                                                                                  "div": 32,
                                                                                                                                  "division": {
                                                                                                                                    "value": "Amazonas BR"
                                                                                                                                  },
                                                                                                                                  "division_exposure": {
                                                                                                                                    "value": "Amazonas BR"
                                                                                                                                  },
                                                                                                                                  "gisaid_epi_isl": {
                                                                                                                                    "value": "EPI_ISL_1060912"
                                                                                                                                  },
                                                                                                                                  "host": {
                                                                                                                                    "value": "Human"
                                                                                                                                  },
                                                                                                                                  "custom_location": {
                                                                                                                                    "confidence": {
                                                                                                                                      "Brazil": 1.0
                                                                                                                                    },
                                                                                                                                    "entropy": -1.000088900581841e-12,
                                                                                                                                    "value": "Brazil"
                                                                                                                                  },
                                                                                                                                  "location": {
                                                                                                                                    "value": "Manaus"
                                                                                                                                  },
                                                                                                                                  "num_date": {
                                                                                                                                    "confidence": [
                                                                                                                                      2021.009589041096,
                                                                                                                                      2021.009589041096
                                                                                                                                    ],
                                                                                                                                    "value": 2021.009589041096
                                                                                                                                  },
                                                                                                                                  "originating_lab": {
                                                                                                                                    "value": "CDL Laboratorio Santos e Vidal LTDA."
                                                                                                                                  },
                                                                                                                                  "pangolin_lineage": {
                                                                                                                                    "value": "P.1"
                                                                                                                                  },
                                                                                                                                  "recency": {
                                                                                                                                    "value": "One week ago"
                                                                                                                                  },
                                                                                                                                  "region": {
                                                                                                                                    "value": "South America"
                                                                                                                                  },
                                                                                                                                  "region_exposure": {
                                                                                                                                    "value": "South America"
                                                                                                                                  },
                                                                                                                                  "subclade_membership": {
                                                                                                                                    "value": "20J/501Y.V3"
                                                                                                                                  },
                                                                                                                                  "submitting_lab": {
                                                                                                                                    "value": "Instituto de Medicina Tropical de Sao Paulo"
                                                                                                                                  },
                                                                                                                                  "url": "https://www.gisaid.org"
                                                                                                                                }
                                                                                                                              },
                                                                                                                              {
                                                                                                                                "branch_attrs": {
                                                                                                                                  "mutations": {}
                                                                                                                                },
                                                                                                                                "children": [
                                                                                                                                  {
                                                                                                                                    "branch_attrs": {
                                                                                                                                      "mutations": {}
                                                                                                                                    },
                                                                                                                                    "name": "Brazil/AM-L77-CD2298/2021",
                                                                                                                                    "node_attrs": {
                                                                                                                                      "author": {
                                                                                                                                        "author": "Brazil-UK Centre for Arbovirus Discovery Diagnosis Genomics et al",
                                                                                                                                        "value": "Brazil-UK Centre for Arbovirus Discovery Diagnosis Genomics et al"
                                                                                                                                      },
                                                                                                                                      "clade_membership": {
                                                                                                                                        "value": "20J/501Y.V3"
                                                                                                                                      },
                                                                                                                                      "country": {
                                                                                                                                        "value": "Brazil"
                                                                                                                                      },
                                                                                                                                      "div": 32,
                                                                                                                                      "division": {
                                                                                                                                        "value": "Amazonas BR"
                                                                                                                                      },
                                                                                                                                      "division_exposure": {
                                                                                                                                        "value": "Amazonas BR"
                                                                                                                                      },
                                                                                                                                      "gisaid_epi_isl": {
                                                                                                                                        "value": "EPI_ISL_1060906"
                                                                                                                                      },
                                                                                                                                      "host": {
                                                                                                                                        "value": "Human"
                                                                                                                                      },
                                                                                                                                      "custom_location": {
                                                                                                                                        "confidence": {
                                                                                                                                          "Brazil": 1.0
                                                                                                                                        },
                                                                                                                                        "entropy": -1.000088900581841e-12,
                                                                                                                                        "value": "Brazil"
                                                                                                                                      },
                                                                                                                                      "location": {
                                                                                                                                        "value": "Manaus"
                                                                                                                                      },
                                                                                                                                      "num_date": {
                                                                                                                                        "confidence": [
                                                                                                                                          2021.009589041096,
                                                                                                                                          2021.009589041096
                                                                                                                                        ],
                                                                                                                                        "value": 2021.009589041096
                                                                                                                                      },
                                                                                                                                      "originating_lab": {
                                                                                                                                        "value": "CDL Laboratorio Santos e Vidal LTDA."
                                                                                                                                      },
                                                                                                                                      "pangolin_lineage": {
                                                                                                                                        "value": "P.1"
                                                                                                                                      },
                                                                                                                                      "recency": {
                                                                                                                                        "value": "One week ago"
                                                                                                                                      },
                                                                                                                                      "region": {
                                                                                                                                        "value": "South America"
                                                                                                                                      },
                                                                                                                                      "region_exposure": {
                                                                                                                                        "value": "South America"
                                                                                                                                      },
                                                                                                                                      "subclade_membership": {
                                                                                                                                        "value": "20J/501Y.V3"
                                                                                                                                      },
                                                                                                                                      "submitting_lab": {
                                                                                                                                        "value": "Instituto de Medicina Tropical de Sao Paulo"
                                                                                                                                      },
                                                                                                                                      "url": "https://www.gisaid.org"
                                                                                                                                    }
                                                                                                                                  },
                                                                                                                                  {
                                                                                                                                    "branch_attrs": {
                                                                                                                                      "mutations": {}
                                                                                                                                    },
                                                                                                                                    "children": [
                                                                                                                                      {
                                                                                                                                        "branch_attrs": {
                                                                                                                                          "labels": {
                                                                                                                                            "aa": "ORF1a: M3669X; ORF1b: Q1471X, *2696X; ORF6: L52X, *62X"
                                                                                                                                          },
                                                                                                                                          "mutations": {
                                                                                                                                            "ORF1a": [
                                                                                                                                              "M3669X"
                                                                                                                                            ],
                                                                                                                                            "ORF1b": [
                                                                                                                                              "Q1471X",
                                                                                                                                              "*2696X"
                                                                                                                                            ],
                                                                                                                                            "ORF6": [
                                                                                                                                              "L52X",
                                                                                                                                              "*62X"
                                                                                                                                            ],
                                                                                                                                            "nuc": [
                                                                                                                                              "G11272-",
                                                                                                                                              "A17879-",
                                                                                                                                              "T27355-"
                                                                                                                                            ]
                                                                                                                                          }
                                                                                                                                        },
                                                                                                                                        "name": "Brazil/BA-58/2021",
                                                                                                                                        "node_attrs": {

                                                                                                                                          "author": {
                                                                                                                                            "author": "Stephane Tosta et al",
                                                                                                                                            "value": "Stephane Tosta et al"
                                                                                                                                          },
                                                                                                                                          "clade_membership": {
                                                                                                                                            "value": "20J/501Y.V3"
                                                                                                                                          },
                                                                                                                                          "country": {
                                                                                                                                            "value": "Brazil"
                                                                                                                                          },
                                                                                                                                          "div": 32,
                                                                                                                                          "division": {
                                                                                                                                            "value": "Bahia"
                                                                                                                                          },
                                                                                                                                          "division_exposure": {
                                                                                                                                            "value": "Bahia"
                                                                                                                                          },
                                                                                                                                          "gisaid_epi_isl": {
                                                                                                                                            "value": "EPI_ISL_1067728"
                                                                                                                                          },
                                                                                                                                          "host": {
                                                                                                                                            "value": "Human"
                                                                                                                                          },
                                                                                                                                          "custom_location": {
                                                                                                                                            "confidence": {
                                                                                                                                              "Brazil": 1.0
                                                                                                                                            },
                                                                                                                                            "entropy": -1.000088900581841e-12,
                                                                                                                                            "value": "Brazil"
                                                                                                                                          },
                                                                                                                                          "num_date": {
                                                                                                                                            "confidence": [
                                                                                                                                              2021.0205479452054,
                                                                                                                                              2021.0205479452054
                                                                                                                                            ],
                                                                                                                                            "value": 2021.0205479452054
                                                                                                                                          },
                                                                                                                                          "originating_lab": {
                                                                                                                                            "value": "Center for Biotechnology and Cell Therapy, S\u00e3o Rafael Hospital, Salvador, Brazil"
                                                                                                                                          },
                                                                                                                                          "pangolin_lineage": {
                                                                                                                                            "value": "P.1"
                                                                                                                                          },
                                                                                                                                          "recency": {
                                                                                                                                            "value": "One week ago"
                                                                                                                                          },
                                                                                                                                          "region": {
                                                                                                                                            "value": "South America"
                                                                                                                                          },
                                                                                                                                          "region_exposure": {
                                                                                                                                            "value": "South America"
                                                                                                                                          },

                                                                                                                                          "subclade_membership": {
                                                                                                                                            "value": "20J/501Y.V3"
                                                                                                                                          },
                                                                                                                                          "submitting_lab": {
                                                                                                                                            "value": "Central Public Health Laboratory - LACEN -Bahia, Salvador, Brazil"
                                                                                                                                          },
                                                                                                                                          "url": "https://www.gisaid.org"
                                                                                                                                        }
                                                                                                                                      },
                                                                                                                                      {
                                                                                                                                        "branch_attrs": {
                                                                                                                                          "mutations": {}
                                                                                                                                        },
                                                                                                                                        "name": "Brazil/AM-21890025RM/2021",
                                                                                                                                        "node_attrs": {

                                                                                                                                          "author": {
                                                                                                                                            "author": "Valdinete Nascimento et al",
                                                                                                                                            "value": "Valdinete Nascimento et al B"
                                                                                                                                          },
                                                                                                                                          "clade_membership": {
                                                                                                                                            "value": "20J/501Y.V3"
                                                                                                                                          },
                                                                                                                                          "country": {
                                                                                                                                            "value": "Brazil"
                                                                                                                                          },
                                                                                                                                          "div": 32,
                                                                                                                                          "division": {
                                                                                                                                            "value": "Amazonas BR"
                                                                                                                                          },
                                                                                                                                          "division_exposure": {
                                                                                                                                            "value": "Amazonas BR"
                                                                                                                                          },
                                                                                                                                          "gisaid_epi_isl": {
                                                                                                                                            "value": "EPI_ISL_1068289"
                                                                                                                                          },
                                                                                                                                          "host": {
                                                                                                                                            "value": "Human"
                                                                                                                                          },
                                                                                                                                          "custom_location": {
                                                                                                                                            "confidence": {
                                                                                                                                              "Brazil": 1.0
                                                                                                                                            },
                                                                                                                                            "entropy": -1.000088900581841e-12,
                                                                                                                                            "value": "Brazil"
                                                                                                                                          },
                                                                                                                                          "location": {
                                                                                                                                            "value": "Presidente Figueiredo"
                                                                                                                                          },
                                                                                                                                          "num_date": {
                                                                                                                                            "confidence": [
                                                                                                                                              2021.0123287671233,
                                                                                                                                              2021.0123287671233
                                                                                                                                            ],
                                                                                                                                            "value": 2021.0123287671233
                                                                                                                                          },
                                                                                                                                          "originating_lab": {
                                                                                                                                            "value": "Laboratorio de Ecologia de Doencas Transmissiveis na Amazonia, Instituto Leonidas e Maria Deane - Fiocruz Amazonia"
                                                                                                                                          },
                                                                                                                                          "pangolin_lineage": {
                                                                                                                                            "value": "P.1"
                                                                                                                                          },
                                                                                                                                          "recency": {
                                                                                                                                            "value": "One week ago"
                                                                                                                                          },
                                                                                                                                          "region": {
                                                                                                                                            "value": "South America"
                                                                                                                                          },
                                                                                                                                          "region_exposure": {
                                                                                                                                            "value": "South America"
                                                                                                                                          },

                                                                                                                                          "subclade_membership": {
                                                                                                                                            "value": "20J/501Y.V3"
                                                                                                                                          },
                                                                                                                                          "submitting_lab": {
                                                                                                                                            "value": "Laboratorio de Ecologia de Doencas Transmissiveis na Amazonia, Instituto Leonidas e Maria Deane - Fiocruz Amazonia"
                                                                                                                                          },
                                                                                                                                          "url": "https://www.gisaid.org"
                                                                                                                                        }
                                                                                                                                      }
                                                                                                                                    ],
                                                                                                                                    "name": "NODE_0003782",
                                                                                                                                    "node_attrs": {
                                                                                                                                      "clade_membership": {
                                                                                                                                        "value": "20J/501Y.V3"
                                                                                                                                      },
                                                                                                                                      "div": 32,
                                                                                                                                      "custom_location": {
                                                                                                                                        "confidence": {
                                                                                                                                          "Brazil": 0.9990291518519974
                                                                                                                                        },
                                                                                                                                        "entropy": 0.008115757830444097,
                                                                                                                                        "value": "Brazil"
                                                                                                                                      },
                                                                                                                                      "num_date": {
                                                                                                                                        "confidence": [
                                                                                                                                          2021.0014851393291,
                                                                                                                                          2021.0123287671233
                                                                                                                                        ],
                                                                                                                                        "value": 2021.0104346002288
                                                                                                                                      },
                                                                                                                                      "subclade_membership": {
                                                                                                                                        "value": "20J/501Y.V3"
                                                                                                                                      }
                                                                                                                                    }
                                                                                                                                  }
                                                                                                                                ],
                                                                                                                                "name": "NODE_0003779",
                                                                                                                                "node_attrs": {
                                                                                                                                  "clade_membership": {
                                                                                                                                    "value": "20J/501Y.V3"
                                                                                                                                  },
                                                                                                                                  "div": 32,
                                                                                                                                  "custom_location": {
                                                                                                                                    "confidence": {
                                                                                                                                      "Brazil": 0.9989445040149671
                                                                                                                                    },
                                                                                                                                    "entropy": 0.008721646648644778,
                                                                                                                                    "value": "Brazil"
                                                                                                                                  },
                                                                                                                                  "num_date": {
                                                                                                                                    "confidence": [
                                                                                                                                      2020.9931006722727,
                                                                                                                                      2021.009589041096
                                                                                                                                    ],
                                                                                                                                    "value": 2021.0088417505458
                                                                                                                                  },
                                                                                                                                  "subclade_membership": {
                                                                                                                                    "value": "20J/501Y.V3"
                                                                                                                                  }
                                                                                                                                }
                                                                                                                              }
                                                                                                                            ],
                                                                                                                            "name": "NODE_0003778",
                                                                                                                            "node_attrs": {
                                                                                                                              "clade_membership": {
                                                                                                                                "value": "20J/501Y.V3"
                                                                                                                              },
                                                                                                                              "div": 32,
                                                                                                                              "custom_location": {
                                                                                                                                "confidence": {
                                                                                                                                  "Brazil": 0.9989368362477445
                                                                                                                                },
                                                                                                                                "entropy": 0.008775621806368279,
                                                                                                                                "value": "Brazil"
                                                                                                                              },
                                                                                                                              "num_date": {
                                                                                                                                "confidence": [
                                                                                                                                  2020.9857019361227,
                                                                                                                                  2021.003790301194
                                                                                                                                ],
                                                                                                                                "value": 2021.0009894611287
                                                                                                                              },
                                                                                                                              "subclade_membership": {
                                                                                                                                "value": "20J/501Y.V3"
                                                                                                                              }
                                                                                                                            }
                                                                                                                          }
                                                                                                                        ],
                                                                                                                        "name": "NODE_0003777",
                                                                                                                        "node_attrs": {
                                                                                                                          "clade_membership": {
                                                                                                                            "value": "20J/501Y.V3"
                                                                                                                          },
                                                                                                                          "div": 32,
                                                                                                                          "custom_location": {
                                                                                                                            "confidence": {
                                                                                                                              "Brazil": 0.9989361287906531
                                                                                                                            },
                                                                                                                            "entropy": 0.008780575777928306,
                                                                                                                            "value": "Brazil"
                                                                                                                          },
                                                                                                                          "num_date": {
                                                                                                                            "confidence": [
                                                                                                                              2020.9782194394793,
                                                                                                                              2021.001411959086
                                                                                                                            ],
                                                                                                                            "value": 2020.9900262986778
                                                                                                                          },
                                                                                                                          "subclade_membership": {
                                                                                                                            "value": "20J/501Y.V3"
                                                                                                                          }
                                                                                                                        }
                                                                                                                      }
                                                                                                                    ],
                                                                                                                    "name": "NODE_0003774",
                                                                                                                    "node_attrs": {
                                                                                                                      "clade_membership": {
                                                                                                                        "value": "20J/501Y.V3"
                                                                                                                      },
                                                                                                                      "div": 32,
                                                                                                                      "custom_location": {
                                                                                                                        "confidence": {
                                                                                                                          "Brazil": 0.9989360561691649
                                                                                                                        },
                                                                                                                        "entropy": 0.008781083175795451,
                                                                                                                        "value": "Brazil"
                                                                                                                      },
                                                                                                                      "num_date": {
                                                                                                                        "confidence": [
                                                                                                                          2020.97113515136,
                                                                                                                          2020.9976340187472
                                                                                                                        ],
                                                                                                                        "value": 2020.9869165633552
                                                                                                                      },
                                                                                                                      "subclade_membership": {
                                                                                                                        "value": "20J/501Y.V3"
                                                                                                                      }
                                                                                                                    }
                                                                                                                  }
                                                                                                                ],
                                                                                                                "name": "NODE_0003773",
                                                                                                                "node_attrs": {
                                                                                                                  "clade_membership": {
                                                                                                                    "value": "20J/501Y.V3"
                                                                                                                  },
                                                                                                                  "div": 32,
                                                                                                                  "custom_location": {
                                                                                                                    "confidence": {
                                                                                                                      "Brazil": 0.9989359755188336
                                                                                                                    },
                                                                                                                    "entropy": 0.008781646609757063,
                                                                                                                    "value": "Brazil"
                                                                                                                  },
                                                                                                                  "num_date": {
                                                                                                                    "confidence": [
                                                                                                                      2020.9644594208237,
                                                                                                                      2020.9942860487201
                                                                                                                    ],
                                                                                                                    "value": 2020.9793826833538
                                                                                                                  },
                                                                                                                  "subclade_membership": {
                                                                                                                    "value": "20J/501Y.V3"
                                                                                                                  }
                                                                                                                }
                                                                                                              }
                                                                                                            ],
                                                                                                            "name": "NODE_0003771",
                                                                                                            "node_attrs": {
                                                                                                              "clade_membership": {
                                                                                                                "value": "20J/501Y.V3"
                                                                                                              },
                                                                                                              "div": 32,
                                                                                                              "custom_location": {
                                                                                                                "confidence": {
                                                                                                                  "Brazil": 0.9989351732166575
                                                                                                                },
                                                                                                                "entropy": 0.00878726236306464,
                                                                                                                "value": "Brazil"
                                                                                                              },
                                                                                                              "num_date": {
                                                                                                                "confidence": [
                                                                                                                  2020.9540433662617,
                                                                                                                  2020.9936911562986
                                                                                                                ],
                                                                                                                "value": 2020.9708837194348
                                                                                                              },
                                                                                                              "subclade_membership": {
                                                                                                                "value": "20J/501Y.V3"
                                                                                                              }
                                                                                                            }
                                                                                                          }
                                                                                                        ],
                                                                                                        "name": "NODE_0003770",
                                                                                                        "node_attrs": {
                                                                                                          "clade_membership": {
                                                                                                            "value": "20J/501Y.V3"
                                                                                                          },
                                                                                                          "div": 32,
                                                                                                          "custom_location": {
                                                                                                            "confidence": {
                                                                                                              "Brazil": 0.9989264851912403
                                                                                                            },
                                                                                                            "entropy": 0.008848293566945603,
                                                                                                            "value": "Brazil"
                                                                                                          },
                                                                                                          "num_date": {
                                                                                                            "confidence": [
                                                                                                              2020.9478008170522,
                                                                                                              2020.97131147541
                                                                                                            ],
                                                                                                            "value": 2020.9623212729305
                                                                                                          },
                                                                                                          "subclade_membership": {
                                                                                                            "value": "20J/501Y.V3"
                                                                                                          }
                                                                                                        }
                                                                                                      }
                                                                                                    ],
                                                                                                    "name": "NODE_0003767",
                                                                                                    "node_attrs": {
                                                                                                      "clade_membership": {
                                                                                                        "value": "20J/501Y.V3"
                                                                                                      },
                                                                                                      "div": 32,
                                                                                                      "custom_location": {
                                                                                                        "confidence": {
                                                                                                          "Brazil": 0.9988308030233308,
                                                                                                          "Rio Grande do Sul": 0.0010380577231723451
                                                                                                        },
                                                                                                        "entropy": 0.00952212750270925,
                                                                                                        "value": "Brazil"
                                                                                                      },
                                                                                                      "num_date": {
                                                                                                        "confidence": [
                                                                                                          2020.9349355107443,
                                                                                                          2020.9709686501565
                                                                                                        ],
                                                                                                        "value": 2020.9539884385204
                                                                                                      },
                                                                                                      "subclade_membership": {
                                                                                                        "value": "20J/501Y.V3"
                                                                                                      }
                                                                                                    }
                                                                                                  }
                                                                                                ],
                                                                                                "name": "NODE_0003757",
                                                                                                "node_attrs": {
                                                                                                  "clade_membership": {
                                                                                                    "value": "20J/501Y.V3"
                                                                                                  },
                                                                                                  "div": 32,
                                                                                                  "custom_location": {
                                                                                                    "confidence": {
                                                                                                      "Brazil": 0.9988043337266168,
                                                                                                      "Rio Grande do Sul": 0.0010638374297371699
                                                                                                    },
                                                                                                    "entropy": 0.009705236120200668,
                                                                                                    "value": "Brazil"
                                                                                                  },
                                                                                                  "num_date": {
                                                                                                    "confidence": [
                                                                                                      2020.921832465596,
                                                                                                      2020.9645510343744
                                                                                                    ],
                                                                                                    "value": 2020.9438631639018
                                                                                                  },
                                                                                                  "subclade_membership": {
                                                                                                    "value": "20J/501Y.V3"
                                                                                                  }
                                                                                                }
                                                                                              }
                                                                                            ],
                                                                                            "name": "NODE_0003752",
                                                                                            "node_attrs": {
                                                                                              "clade_membership": {
                                                                                                "value": "20J/501Y.V3"
                                                                                              },
                                                                                              "div": 32,
                                                                                              "custom_location": {
                                                                                                "confidence": {
                                                                                                  "Brazil": 0.9988101782062306,
                                                                                                  "Rio Grande do Sul": 0.001058186124066723
                                                                                                },
                                                                                                "entropy": 0.009664764427865258,
                                                                                                "value": "Brazil"
                                                                                              },
                                                                                              "num_date": {
                                                                                                "confidence": [
                                                                                                  2020.9132448448083,
                                                                                                  2020.9547334852386
                                                                                                ],
                                                                                                "value": 2020.9375157068775
                                                                                              },
                                                                                              "subclade_membership": {
                                                                                                "value": "20J/501Y.V3"
                                                                                              }
                                                                                            }
                                                                                          }
                                                                                        ],
                                                                                        "name": "NODE_0003745",
                                                                                        "node_attrs": {
                                                                                          "clade_membership": {
                                                                                            "value": "20J/501Y.V3"
                                                                                          },
                                                                                          "div": 32,
                                                                                          "custom_location": {
                                                                                            "confidence": {
                                                                                              "Brazil": 0.9988109455005308,
                                                                                              "Rio Grande do Sul": 0.0010574289920439945
                                                                                            },
                                                                                            "entropy": 0.009659484360259183,
                                                                                            "value": "Brazil"
                                                                                          },
                                                                                          "num_date": {
                                                                                            "confidence": [
                                                                                              2020.9049708216353,
                                                                                              2020.950267133892
                                                                                            ],
                                                                                            "value": 2020.9315370876207
                                                                                          },
                                                                                          "subclade_membership": {
                                                                                            "value": "20J/501Y.V3"
                                                                                          }
                                                                                        }
                                                                                      }
                                                                                    ],
                                                                                    "name": "NODE_0003743",
                                                                                    "node_attrs": {
                                                                                      "clade_membership": {
                                                                                        "value": "20J/501Y.V3"
                                                                                      },
                                                                                      "div": 32,
                                                                                      "custom_location": {
                                                                                        "confidence": {
                                                                                          "Brazil": 0.9988211869301383,
                                                                                          "Rio Grande do Sul": 0.0010474354124482925
                                                                                        },
                                                                                        "entropy": 0.009588695018475351,
                                                                                        "value": "Brazil"
                                                                                      },
                                                                                      "num_date": {
                                                                                        "confidence": [
                                                                                          2020.8977283783574,
                                                                                          2020.9489810479809
                                                                                        ],
                                                                                        "value": 2020.9277625794728
                                                                                      },
                                                                                      "subclade_membership": {
                                                                                        "value": "20J/501Y.V3"
                                                                                      }
                                                                                    }
                                                                                  }
                                                                                ],
                                                                                "name": "NODE_0003737",
                                                                                "node_attrs": {
                                                                                  "clade_membership": {
                                                                                    "value": "20J/501Y.V3"
                                                                                  },
                                                                                  "div": 32,
                                                                                  "custom_location": {
                                                                                    "confidence": {
                                                                                      "Brazil": 0.998822114513143,
                                                                                      "Rio Grande do Sul": 0.0010465190992899852
                                                                                    },
                                                                                    "entropy": 0.009582304814678594,
                                                                                    "value": "Brazil"
                                                                                  },
                                                                                  "num_date": {
                                                                                    "confidence": [
                                                                                      2020.8815753334322,
                                                                                      2020.9446924700674
                                                                                    ],
                                                                                    "value": 2020.9151845990166
                                                                                  },
                                                                                  "subclade_membership": {
                                                                                    "value": "20J/501Y.V3"
                                                                                  }
                                                                                }
                                                                              }
                                                                            ],
                                                                            "name": "NODE_0003729",
                                                                            "node_attrs": {
                                                                              "clade_membership": {
                                                                                "value": "20J/501Y.V3"
                                                                              },
                                                                              "div": 32,
                                                                              "custom_location": {
                                                                                "confidence": {
                                                                                  "Brazil": 0.9988211619274721,
                                                                                  "Rio Grande do Sul": 0.001047460327855071
                                                                                },
                                                                                "entropy": 0.009588866754141907,
                                                                                "value": "Brazil"
                                                                              },
                                                                              "num_date": {
                                                                                "confidence": [
                                                                                  2020.8675461829303,
                                                                                  2020.9282709173317
                                                                                ],
                                                                                "value": 2020.8999230009258
                                                                              },
                                                                              "subclade_membership": {
                                                                                "value": "20J/501Y.V3"
                                                                              }
                                                                            }
                                                                          }
                                                                        ],
                                                                        "name": "NODE_0003725",
                                                                        "node_attrs": {
                                                                          "clade_membership": {
                                                                            "value": "20J/501Y.V3"
                                                                          },
                                                                          "div": 32,
                                                                          "custom_location": {
                                                                            "confidence": {
                                                                              "Brazil": 0.9988106979412759,
                                                                              "Rio Grande do Sul": 0.0010576751812727172
                                                                            },
                                                                            "entropy": 0.009661183557131636,
                                                                            "value": "Brazil"
                                                                          },
                                                                          "num_date": {
                                                                            "confidence": [
                                                                              2020.8577337067752,
                                                                              2020.9230705393447
                                                                            ],
                                                                            "value": 2020.8950275013835
                                                                          },
                                                                          "subclade_membership": {
                                                                            "value": "20J/501Y.V3"
                                                                          }
                                                                        }
                                                                      }
                                                                    ],
                                                                    "name": "NODE_0003690",
                                                                    "node_attrs": {
                                                                      "clade_membership": {
                                                                        "value": "20J/501Y.V3"
                                                                      },
                                                                      "div": 32,
                                                                      "custom_location": {
                                                                        "confidence": {
                                                                          "Brazil": 0.9987993021267582,
                                                                          "Rio Grande do Sul": 0.00106881087301415
                                                                        },
                                                                        "entropy": 0.009739800981886499,
                                                                        "value": "Brazil"
                                                                      },
                                                                      "num_date": {
                                                                        "confidence": [
                                                                          2020.8412915652032,
                                                                          2020.9139185887036
                                                                        ],
                                                                        "value": 2020.8819935206304
                                                                      },
                                                                      "subclade_membership": {
                                                                        "value": "20J/501Y.V3"
                                                                      }
                                                                    }
                                                                  }
                                                                ],
                                                                "name": "NODE_0003551",
                                                                "node_attrs": {
                                                                  "clade_membership": {
                                                                    "value": "20J/501Y.V3"
                                                                  },
                                                                  "div": 32,
                                                                  "custom_location": {
                                                                    "confidence": {
                                                                      "Brazil": 0.9988200330954393,
                                                                      "Rio Grande do Sul": 0.001048576668295987
                                                                    },
                                                                    "entropy": 0.009596639445659808,
                                                                    "value": "Brazil"
                                                                  },
                                                                  "num_date": {
                                                                    "confidence": [
                                                                      2020.8449641565953,
                                                                      2020.903120281435
                                                                    ],
                                                                    "value": 2020.8761743201364
                                                                  },
                                                                  "subclade_membership": {
                                                                    "value": "20J/501Y.V3"
                                                                  }
                                                                }
                                                              }
                                                            ],
                                                            "name": "NODE_0003548",
                                                            "node_attrs": {
                                                              "clade_membership": {
                                                                "value": "20J/501Y.V3"
                                                              },
                                                              "div": 32,
                                                              "custom_location": {
                                                                "confidence": {
                                                                  "Brazil": 0.998822221843099,
                                                                  "Rio Grande do Sul": 0.0010464124107561212
                                                                },
                                                                "entropy": 0.00958156688426813,
                                                                "value": "Brazil"
                                                              },
                                                              "num_date": {
                                                                "confidence": [
                                                                  2020.826711257206,
                                                                  2020.897340024786
                                                                ],
                                                                "value": 2020.8617053704818
                                                              },
                                                              "subclade_membership": {
                                                                "value": "20J/501Y.V3"
                                                              }
                                                            }
                                                          }
                                                        ],
                                                        "name": "NODE_0003543",
                                                        "node_attrs": {
                                                          "clade_membership": {
                                                            "value": "20J/501Y.V3"
                                                          },
                                                          "div": 32,
                                                          "custom_location": {
                                                            "confidence": {
                                                              "Brazil": 0.9988233816397087,
                                                              "Rio Grande do Sul": 0.00104526523337142
                                                            },
                                                            "entropy": 0.009573579082861584,
                                                            "value": "Brazil"
                                                          },
                                                          "num_date": {
                                                            "confidence": [
                                                              2020.8203953746984,
                                                              2020.8886631579794
                                                            ],
                                                            "value": 2020.8501600350326
                                                          },
                                                          "subclade_membership": {
                                                            "value": "20J/501Y.V3"
                                                          }
                                                        }
                                                      }
                                                    ],
                                                    "name": "NODE_0003539",
                                                    "node_attrs": {
                                                      "clade_membership": {
                                                        "value": "20J/501Y.V3"
                                                      },
                                                      "div": 32,
                                                      "custom_location": {
                                                        "confidence": {
                                                          "Brazil": 0.9988327879459736,
                                                          "Rio Grande do Sul": 0.0010360960859928617
                                                        },
                                                        "entropy": 0.009508436393608368,
                                                        "value": "Brazil"
                                                      },
                                                      "num_date": {
                                                        "confidence": [
                                                          2020.7779065732263,
                                                          2020.8843113614378
                                                        ],
                                                        "value": 2020.831490796525
                                                      },
                                                      "subclade_membership": {
                                                        "value": "20J/501Y.V3"
                                                      }
                                                    }
                                                  }
                                                ],
                                                "name": "NODE_0003536",
                                                "node_attrs": {
                                                  "clade_membership": {
                                                    "value": "20J/501Y.V3"
                                                  },
                                                  "div": 32,
                                                  "custom_location": {
                                                    "confidence": {
                                                      "Brazil": 0.9990198431651921
                                                    },
                                                    "entropy": 0.008182039905976138,
                                                    "value": "Brazil"
                                                  },
                                                  "num_date": {
                                                    "confidence": [
                                                      2020.7695021595994,
                                                      2020.874175619562
                                                    ],
                                                    "value": 2020.8239811817102
                                                  },
                                                  "subclade_membership": {
                                                    "value": "20J/501Y.V3"
                                                  }
                                                }
                                              },
                                              {
                                                "branch_attrs": {
                                                  "mutations": {
                                                    "nuc": [
                                                      "T29834A"
                                                    ]
                                                  }
                                                },
                                                "children": [
                                                  {
                                                    "branch_attrs": {
                                                      "labels": {
                                                        "aa": "ORF1a: T4158I"
                                                      },
                                                      "mutations": {
                                                        "ORF1a": [
                                                          "T4158I"
                                                        ],
                                                        "nuc": [
                                                          "C12738T",
                                                          "A28052G"
                                                        ]
                                                      }
                                                    },
                                                    "name": "Brazil/AM-20895217CM/2020",
                                                    "node_attrs": {

                                                      "author": {
                                                        "author": "Valdinete Nascimento et al",
                                                        "value": "Valdinete Nascimento et al B"
                                                      },
                                                      "clade_membership": {
                                                        "value": "20J/501Y.V3"
                                                      },
                                                      "country": {
                                                        "value": "Brazil"
                                                      },
                                                      "div": 35,
                                                      "division": {
                                                        "value": "Amazonas BR"
                                                      },
                                                      "division_exposure": {
                                                        "value": "Amazonas BR"
                                                      },
                                                      "gisaid_epi_isl": {
                                                        "value": "EPI_ISL_1068249"
                                                      },
                                                      "host": {
                                                        "value": "Human"
                                                      },
                                                      "custom_location": {
                                                        "confidence": {
                                                          "Brazil": 1.0
                                                        },
                                                        "entropy": -1.000088900581841e-12,
                                                        "value": "Brazil"
                                                      },
                                                      "location": {
                                                        "value": "Manaus"
                                                      },
                                                      "num_date": {
                                                        "confidence": [
                                                          2020.974043715847,
                                                          2020.974043715847
                                                        ],
                                                        "value": 2020.974043715847
                                                      },
                                                      "originating_lab": {
                                                        "value": "Laboratorio de Ecologia de Doencas Transmissiveis na Amazonia, Instituto Leonidas e Maria Deane - Fiocruz Amazonia"
                                                      },
                                                      "pangolin_lineage": {
                                                        "value": "P.1"
                                                      },
                                                      "recency": {
                                                        "value": "One week ago"
                                                      },
                                                      "region": {
                                                        "value": "South America"
                                                      },
                                                      "region_exposure": {
                                                        "value": "South America"
                                                      },

                                                      "subclade_membership": {
                                                        "value": "20J/501Y.V3"
                                                      },
                                                      "submitting_lab": {
                                                        "value": "Laboratorio de Ecologia de Doencas Transmissiveis na Amazonia, Instituto Leonidas e Maria Deane - Fiocruz Amazonia"
                                                      },
                                                      "url": "https://www.gisaid.org"
                                                    }
                                                  },
                                                  {
                                                    "branch_attrs": {
                                                      "labels": {
                                                        "aa": "ORF1a: R3012K, T3202M"
                                                      },
                                                      "mutations": {
                                                        "ORF1a": [
                                                          "R3012K",
                                                          "T3202M"
                                                        ],
                                                        "nuc": [
                                                          "C2416T",
                                                          "G9300A",
                                                          "C9870T",
                                                          "C29555T"
                                                        ]
                                                      }
                                                    },
                                                    "name": "Brazil/AM-21843677AF/2021",
                                                    "node_attrs": {

                                                      "author": {
                                                        "author": "Valdinete Nascimento et al",
                                                        "value": "Valdinete Nascimento et al B"
                                                      },
                                                      "clade_membership": {
                                                        "value": "20J/501Y.V3"
                                                      },
                                                      "country": {
                                                        "value": "Brazil"
                                                      },
                                                      "div": 37,
                                                      "division": {
                                                        "value": "Amazonas BR"
                                                      },
                                                      "division_exposure": {
                                                        "value": "Amazonas BR"
                                                      },
                                                      "gisaid_epi_isl": {
                                                        "value": "EPI_ISL_1068283"
                                                      },
                                                      "host": {
                                                        "value": "Human"
                                                      },
                                                      "custom_location": {
                                                        "confidence": {
                                                          "Brazil": 1.0
                                                        },
                                                        "entropy": -1.000088900581841e-12,
                                                        "value": "Brazil"
                                                      },
                                                      "location": {
                                                        "value": "Manaus"
                                                      },
                                                      "num_date": {
                                                        "confidence": [
                                                          2021.031506849315,
                                                          2021.031506849315
                                                        ],
                                                        "value": 2021.031506849315
                                                      },
                                                      "originating_lab": {
                                                        "value": "Laboratorio de Ecologia de Doencas Transmissiveis na Amazonia, Instituto Leonidas e Maria Deane - Fiocruz Amazonia"
                                                      },
                                                      "pangolin_lineage": {
                                                        "value": "P.1"
                                                      },
                                                      "recency": {
                                                        "value": "One week ago"
                                                      },
                                                      "region": {
                                                        "value": "South America"
                                                      },
                                                      "region_exposure": {
                                                        "value": "South America"
                                                      },

                                                      "subclade_membership": {
                                                        "value": "20J/501Y.V3"
                                                      },
                                                      "submitting_lab": {
                                                        "value": "Laboratorio de Ecologia de Doencas Transmissiveis na Amazonia, Instituto Leonidas e Maria Deane - Fiocruz Amazonia"
                                                      },
                                                      "url": "https://www.gisaid.org"
                                                    }
                                                  },
                                                  {
                                                    "branch_attrs": {
                                                      "labels": {
                                                        "aa": "ORF1a: T1820I"
                                                      },
                                                      "mutations": {
                                                        "ORF1a": [
                                                          "T1820I"
                                                        ],
                                                        "nuc": [
                                                          "C5724T"
                                                        ]
                                                      }
                                                    },
                                                    "children": [
                                                      {
                                                        "branch_attrs": {
                                                          "labels": {
                                                            "aa": "ORF1a: D762G; ORF3a: L83F, D155Y"
                                                          },
                                                          "mutations": {
                                                            "ORF1a": [
                                                              "D762G"
                                                            ],
                                                            "ORF3a": [
                                                              "L83F",
                                                              "D155Y"
                                                            ],
                                                            "nuc": [
                                                              "C1912T",
                                                              "A2550G",
                                                              "G25641T",
                                                              "G25855T",
                                                              "A28675C",
                                                              "C28789T"
                                                            ]
                                                          }
                                                        },
                                                        "name": "Brazil/RS-8680/2021",
                                                        "node_attrs": {

                                                          "author": {
                                                            "author": "Aline Campos et al",
                                                            "value": "Aline Campos et al"
                                                          },
                                                          "clade_membership": {
                                                            "value": "20J/501Y.V3"
                                                          },
                                                          "country": {
                                                            "value": "Brazil"
                                                          },
                                                          "div": 40,
                                                          "division": {
                                                            "value": "Rio Grande do Sul"
                                                          },
                                                          "division_exposure": {
                                                            "value": "Rio Grande do Sul"
                                                          },
                                                          "gisaid_epi_isl": {
                                                            "value": "EPI_ISL_983865"
                                                          },
                                                          "host": {
                                                            "value": "Human"
                                                          },
                                                          "custom_location": {
                                                            "confidence": {
                                                              "Rio Grande do Sul": 1.0
                                                            },
                                                            "entropy": -1.000088900581841e-12,
                                                            "value": "Rio Grande do Sul"
                                                          },
                                                          "location": {
                                                            "value": "Gramado"
                                                          },
                                                          "num_date": {
                                                            "confidence": [
                                                              2021.0863013698631,
                                                              2021.0863013698631
                                                            ],
                                                            "value": 2021.0863013698631
                                                          },
                                                          "originating_lab": {
                                                            "value": "Central Laboratory of Public Health of Rio Grande do Sul (Lacen-RS)"
                                                          },
                                                          "pangolin_lineage": {
                                                            "value": "P.1"
                                                          },
                                                          "recency": {
                                                            "value": "One month ago"
                                                          },
                                                          "region": {
                                                            "value": "South America"
                                                          },
                                                          "region_exposure": {
                                                            "value": "South America"
                                                          },

                                                          "subclade_membership": {
                                                            "value": "20J/501Y.V3"
                                                          },
                                                          "submitting_lab": {
                                                            "value": "State Center for Health Surveillance of the Health Department of the State of Rio Grande do Sul (CEVS/SES-RS)"
                                                          },
                                                          "url": "https://www.gisaid.org"
                                                        }
                                                      },
                                                      {
                                                        "branch_attrs": {
                                                          "mutations": {
                                                            "nuc": [
                                                              "C7732T"
                                                            ]
                                                          }
                                                        },
                                                        "name": "Brazil/AM-L81-CD2654/2021",
                                                        "node_attrs": {
                                                          "author": {
                                                            "author": "Brazil-UK Centre for Arbovirus Discovery Diagnosis Genomics et al",
                                                            "value": "Brazil-UK Centre for Arbovirus Discovery Diagnosis Genomics et al"
                                                          },
                                                          "clade_membership": {
                                                            "value": "20J/501Y.V3"
                                                          },
                                                          "country": {
                                                            "value": "Brazil"
                                                          },
                                                          "div": 35,
                                                          "division": {
                                                            "value": "Amazonas BR"
                                                          },
                                                          "division_exposure": {
                                                            "value": "Amazonas BR"
                                                          },
                                                          "gisaid_epi_isl": {
                                                            "value": "EPI_ISL_1060890"
                                                          },
                                                          "host": {
                                                            "value": "Human"
                                                          },
                                                          "custom_location": {
                                                            "confidence": {
                                                              "Brazil": 1.0
                                                            },
                                                            "entropy": -1.000088900581841e-12,
                                                            "value": "Brazil"
                                                          },
                                                          "location": {
                                                            "value": "Manaus"
                                                          },
                                                          "num_date": {
                                                            "confidence": [
                                                              2021.009589041096,
                                                              2021.009589041096
                                                            ],
                                                            "value": 2021.009589041096
                                                          },
                                                          "originating_lab": {
                                                            "value": "CDL Laboratorio Santos e Vidal LTDA."
                                                          },
                                                          "pangolin_lineage": {
                                                            "value": "P.1"
                                                          },
                                                          "recency": {
                                                            "value": "One week ago"
                                                          },
                                                          "region": {
                                                            "value": "South America"
                                                          },
                                                          "region_exposure": {
                                                            "value": "South America"
                                                          },
                                                          "subclade_membership": {
                                                            "value": "20J/501Y.V3"
                                                          },
                                                          "submitting_lab": {
                                                            "value": "Instituto de Medicina Tropical de Sao Paulo"
                                                          },
                                                          "url": "https://www.gisaid.org"
                                                        }
                                                      }
                                                    ],
                                                    "name": "NODE_0001823",
                                                    "node_attrs": {
                                                      "clade_membership": {
                                                        "value": "20J/501Y.V3"
                                                      },
                                                      "div": 34,
                                                      "custom_location": {
                                                        "confidence": {
                                                          "Brazil": 0.9134910107376454,
                                                          "Rio Grande do Sul": 0.08628204813067317
                                                        },
                                                        "entropy": 0.2960695201940657,
                                                        "value": "Brazil"
                                                      },
                                                      "num_date": {
                                                        "confidence": [
                                                          2020.8162824913725,
                                                          2021.0068279316306
                                                        ],
                                                        "value": 2020.8954987236843
                                                      },
                                                      "subclade_membership": {
                                                        "value": "20J/501Y.V3"
                                                      }
                                                    }
                                                  },
                                                  {
                                                    "branch_attrs": {
                                                      "labels": {
                                                        "aa": "S: A27V"
                                                      },
                                                      "mutations": {
                                                        "S": [
                                                          "A27V"
                                                        ],
                                                        "nuc": [
                                                          "C10582T",
                                                          "C21642T"
                                                        ]
                                                      }
                                                    },
                                                    "children": [
                                                      {
                                                        "branch_attrs": {
                                                          "mutations": {
                                                            "nuc": [
                                                              "C29670T"
                                                            ]
                                                          }
                                                        },
                                                        "name": "Brazil/AM-20843269RC/2020",
                                                        "node_attrs": {

                                                          "author": {
                                                            "author": "Valdinete Nascimento et al",
                                                            "value": "Valdinete Nascimento et al B"
                                                          },
                                                          "clade_membership": {
                                                            "value": "20J/501Y.V3"
                                                          },
                                                          "country": {
                                                            "value": "Brazil"
                                                          },
                                                          "div": 36,
                                                          "division": {
                                                            "value": "Amazonas BR"
                                                          },
                                                          "division_exposure": {
                                                            "value": "Amazonas BR"
                                                          },
                                                          "gisaid_epi_isl": {
                                                            "value": "EPI_ISL_833140"
                                                          },
                                                          "host": {
                                                            "value": "Human"
                                                          },
                                                          "custom_location": {
                                                            "confidence": {
                                                              "Brazil": 1.0
                                                            },
                                                            "entropy": -1.000088900581841e-12,
                                                            "value": "Brazil"
                                                          },
                                                          "location": {
                                                            "value": "Manaus"
                                                          },
                                                          "num_date": {
                                                            "confidence": [
                                                              2020.9767759562842,
                                                              2020.9767759562842
                                                            ],
                                                            "value": 2020.9767759562842
                                                          },
                                                          "originating_lab": {
                                                            "value": "Laboratorio de Ecologia de Doencas Transmissiveis na Amazonia, Instituto Leonidas e Maria Deane - Fiocruz Amazonia"
                                                          },
                                                          "pangolin_lineage": {
                                                            "value": "P.1"
                                                          },
                                                          "recency": {
                                                            "value": "Older"
                                                          },
                                                          "region": {
                                                            "value": "South America"
                                                          },
                                                          "region_exposure": {
                                                            "value": "South America"
                                                          },

                                                          "subclade_membership": {
                                                            "value": "20J/501Y.V3"
                                                          },
                                                          "submitting_lab": {
                                                            "value": "Laboratorio de Ecologia de Doencas Transmissiveis na Amazonia, Instituto Leonidas e Maria Deane - Fiocruz Amazonia"
                                                          },
                                                          "url": "https://www.gisaid.org"
                                                        }
                                                      },
                                                      {
                                                        "branch_attrs": {
                                                          "mutations": {}
                                                        },
                                                        "name": "Brazil/AM-20843312KD/2020",
                                                        "node_attrs": {

                                                          "author": {
                                                            "author": "Valdinete Nascimento et al",
                                                            "value": "Valdinete Nascimento et al B"
                                                          },
                                                          "clade_membership": {
                                                            "value": "20J/501Y.V3"
                                                          },
                                                          "country": {
                                                            "value": "Brazil"
                                                          },
                                                          "div": 35,
                                                          "division": {
                                                            "value": "Amazonas BR"
                                                          },
                                                          "division_exposure": {
                                                            "value": "Amazonas BR"
                                                          },
                                                          "gisaid_epi_isl": {
                                                            "value": "EPI_ISL_1068156"
                                                          },
                                                          "host": {
                                                            "value": "Human"
                                                          },
                                                          "custom_location": {
                                                            "confidence": {
                                                              "Brazil": 1.0
                                                            },
                                                            "entropy": -1.000088900581841e-12,
                                                            "value": "Brazil"
                                                          },
                                                          "location": {
                                                            "value": "Manaus"
                                                          },
                                                          "num_date": {
                                                            "confidence": [
                                                              2020.9877049180327,
                                                              2020.9877049180327
                                                            ],
                                                            "value": 2020.9877049180327
                                                          },
                                                          "originating_lab": {
                                                            "value": "Laboratorio de Ecologia de Doencas Transmissiveis na Amazonia, Instituto Leonidas e Maria Deane - Fiocruz Amazonia"
                                                          },
                                                          "pangolin_lineage": {
                                                            "value": "P.1"
                                                          },
                                                          "recency": {
                                                            "value": "One week ago"
                                                          },
                                                          "region": {
                                                            "value": "South America"
                                                          },
                                                          "region_exposure": {
                                                            "value": "South America"
                                                          },

                                                          "subclade_membership": {
                                                            "value": "20J/501Y.V3"
                                                          },
                                                          "submitting_lab": {
                                                            "value": "Laboratorio de Ecologia de Doencas Transmissiveis na Amazonia, Instituto Leonidas e Maria Deane - Fiocruz Amazonia"
                                                          },
                                                          "url": "https://www.gisaid.org"
                                                        }
                                                      }
                                                    ],
                                                    "name": "NODE_0001825",
                                                    "node_attrs": {
                                                      "clade_membership": {
                                                        "value": "20J/501Y.V3"
                                                      },
                                                      "div": 35,
                                                      "custom_location": {
                                                        "confidence": {
                                                          "Brazil": 0.9991138068181799
                                                        },
                                                        "entropy": 0.007502109225043293,
                                                        "value": "Brazil"
                                                      },
                                                      "num_date": {
                                                        "confidence": [
                                                          2020.9085925206648,
                                                          2020.9764549858985
                                                        ],
                                                        "value": 2020.96018654279
                                                      },
                                                      "subclade_membership": {
                                                        "value": "20J/501Y.V3"
                                                      }
                                                    }
                                                  },
                                                  {
                                                    "branch_attrs": {
                                                      "labels": {
                                                        "aa": "ORF1a: S2553F"
                                                      },
                                                      "mutations": {
                                                        "ORF1a": [
                                                          "S2553F"
                                                        ],
                                                        "nuc": [
                                                          "C7923T",
                                                          "G28939T"
                                                        ]
                                                      }
                                                    },
                                                    "children": [
                                                      {
                                                        "branch_attrs": {
                                                          "mutations": {}
                                                        },
                                                        "name": "Brazil/AM-IEC-177293/2020",
                                                        "node_attrs": {

                                                          "author": {
                                                            "author": "Santos et al",
                                                            "value": "Santos et al A"
                                                          },
                                                          "clade_membership": {
                                                            "value": "20J/501Y.V3"
                                                          },
                                                          "country": {
                                                            "value": "Brazil"
                                                          },
                                                          "div": 35,
                                                          "division": {
                                                            "value": "Amazonas BR"
                                                          },
                                                          "division_exposure": {
                                                            "value": "Amazonas BR"
                                                          },
                                                          "gisaid_epi_isl": {
                                                            "value": "EPI_ISL_918502"
                                                          },
                                                          "host": {
                                                            "value": "Human"
                                                          },
                                                          "custom_location": {
                                                            "confidence": {
                                                              "Brazil": 1.0
                                                            },
                                                            "entropy": -1.000088900581841e-12,
                                                            "value": "Brazil"
                                                          },
                                                          "num_date": {
                                                            "confidence": [
                                                              2020.9931693989072,
                                                              2020.9931693989072
                                                            ],
                                                            "value": 2020.9931693989072
                                                          },
                                                          "originating_lab": {
                                                            "value": "LACEN - Laborat\u00f3rio Central de Sa\u00fade P\u00fablica do Amazonas"
                                                          },
                                                          "pangolin_lineage": {
                                                            "value": "P.1"
                                                          },
                                                          "recency": {
                                                            "value": "One month ago"
                                                          },
                                                          "region": {
                                                            "value": "South America"
                                                          },
                                                          "region_exposure": {
                                                            "value": "South America"
                                                          },

                                                          "subclade_membership": {
                                                            "value": "20J/501Y.V3"
                                                          },
                                                          "submitting_lab": {
                                                            "value": "\ufeffEvandro Chagas Institute"
                                                          },
                                                          "url": "https://www.gisaid.org"
                                                        }
                                                      },
                                                      {
                                                        "branch_attrs": {
                                                          "mutations": {}
                                                        },
                                                        "name": "Brazil/AM-L70-CD1739/2020",
                                                        "node_attrs": {
                                                          "author": {
                                                            "author": "Nuno Faria et al",
                                                            "value": "Nuno Faria et al"
                                                          },
                                                          "clade_membership": {
                                                            "value": "20J/501Y.V3"
                                                          },
                                                          "country": {
                                                            "value": "Brazil"
                                                          },
                                                          "div": 35,
                                                          "division": {
                                                            "value": "Amazonas BR"
                                                          },
                                                          "division_exposure": {
                                                            "value": "Amazonas BR"
                                                          },
                                                          "gisaid_epi_isl": {
                                                            "value": "EPI_ISL_804820"
                                                          },
                                                          "host": {
                                                            "value": "Human"
                                                          },
                                                          "custom_location": {
                                                            "confidence": {
                                                              "Brazil": 1.0
                                                            },
                                                            "entropy": -1.000088900581841e-12,
                                                            "value": "Brazil"
                                                          },
                                                          "num_date": {
                                                            "confidence": [
                                                              2020.97131147541,
                                                              2020.97131147541
                                                            ],
                                                            "value": 2020.97131147541
                                                          },
                                                          "originating_lab": {
                                                            "value": "DB Diagnosticos do Brasil"
                                                          },
                                                          "pangolin_lineage": {
                                                            "value": "P.1"
                                                          },
                                                          "recency": {
                                                            "value": "Older"
                                                          },
                                                          "region": {
                                                            "value": "South America"
                                                          },
                                                          "region_exposure": {
                                                            "value": "South America"
                                                          },
                                                          "subclade_membership": {
                                                            "value": "20J/501Y.V3"
                                                          },
                                                          "submitting_lab": {
                                                            "value": "Laborat\u00f3rio de Parasitologia M\u00e9dica - Instituto de Medicina Tropical - Universidade de S\u00e3o Paulo"
                                                          },
                                                          "url": "https://www.gisaid.org"
                                                        }
                                                      },
                                                      {
                                                        "branch_attrs": {
                                                          "mutations": {}
                                                        },
                                                        "name": "Brazil/AM-L70-71-CD1739/2020",
                                                        "node_attrs": {
                                                          "author": {
                                                            "author": "Brazil-UK Centre for Arbovirus Discovery Diagnosis Genomics et al",
                                                            "value": "Brazil-UK Centre for Arbovirus Discovery Diagnosis Genomics et al"
                                                          },
                                                          "clade_membership": {
                                                            "value": "20J/501Y.V3"
                                                          },
                                                          "country": {
                                                            "value": "Brazil"
                                                          },
                                                          "div": 35,
                                                          "division": {
                                                            "value": "Amazonas BR"
                                                          },
                                                          "division_exposure": {
                                                            "value": "Amazonas BR"
                                                          },
                                                          "gisaid_epi_isl": {
                                                            "value": "EPI_ISL_1060902"
                                                          },
                                                          "host": {
                                                            "value": "Human"
                                                          },
                                                          "custom_location": {
                                                            "confidence": {
                                                              "Brazil": 1.0
                                                            },
                                                            "entropy": -1.000088900581841e-12,
                                                            "value": "Brazil"
                                                          },
                                                          "location": {
                                                            "value": "Manaus"
                                                          },
                                                          "num_date": {
                                                            "confidence": [
                                                              2020.97131147541,
                                                              2020.97131147541
                                                            ],
                                                            "value": 2020.97131147541
                                                          },
                                                          "originating_lab": {
                                                            "value": "DB Diagnosticos do Brasil"
                                                          },
                                                          "pangolin_lineage": {
                                                            "value": "P.1"
                                                          },
                                                          "recency": {
                                                            "value": "One week ago"
                                                          },
                                                          "region": {
                                                            "value": "South America"
                                                          },
                                                          "region_exposure": {
                                                            "value": "South America"
                                                          },
                                                          "subclade_membership": {
                                                            "value": "20J/501Y.V3"
                                                          },
                                                          "submitting_lab": {
                                                            "value": "Instituto de Medicina Tropical de Sao Paulo"
                                                          },
                                                          "url": "https://www.gisaid.org"
                                                        }
                                                      }
                                                    ],
                                                    "name": "NODE_0001803",
                                                    "node_attrs": {
                                                      "clade_membership": {
                                                        "value": "20J/501Y.V3"
                                                      },
                                                      "div": 35,
                                                      "custom_location": {
                                                        "confidence": {
                                                          "Brazil": 0.9999279017769033
                                                        },
                                                        "entropy": 0.0007793493607606567,
                                                        "value": "Brazil"
                                                      },
                                                      "num_date": {
                                                        "confidence": [
                                                          2020.9481198874846,
                                                          2020.97131147541
                                                        ],
                                                        "value": 2020.97131147541
                                                      },
                                                      "subclade_membership": {
                                                        "value": "20J/501Y.V3"
                                                      }
                                                    }
                                                  },
                                                  {
                                                    "branch_attrs": {
                                                      "labels": {
                                                        "aa": "ORF1a: T2121I"
                                                      },
                                                      "mutations": {
                                                        "ORF1a": [
                                                          "T2121I"
                                                        ],
                                                        "nuc": [
                                                          "C6627T"
                                                        ]
                                                      }
                                                    },
                                                    "children": [
                                                      {
                                                        "branch_attrs": {
                                                          "labels": {
                                                            "aa": "S: T76I"
                                                          },
                                                          "mutations": {
                                                            "S": [
                                                              "T76I"
                                                            ],
                                                            "nuc": [
                                                              "C21789T",
                                                              "G24445A",
                                                              "C29509T"
                                                            ]
                                                          }
                                                        },
                                                        "name": "Brazil/AM-L81-CD2652/2021",
                                                        "node_attrs": {
                                                          "author": {
                                                            "author": "Brazil-UK Centre for Arbovirus Discovery Diagnosis Genomics et al",
                                                            "value": "Brazil-UK Centre for Arbovirus Discovery Diagnosis Genomics et al"
                                                          },
                                                          "clade_membership": {
                                                            "value": "20J/501Y.V3"
                                                          },
                                                          "country": {
                                                            "value": "Brazil"
                                                          },
                                                          "div": 37,
                                                          "division": {
                                                            "value": "Amazonas BR"
                                                          },
                                                          "division_exposure": {
                                                            "value": "Amazonas BR"
                                                          },
                                                          "gisaid_epi_isl": {
                                                            "value": "EPI_ISL_1060899"
                                                          },
                                                          "host": {
                                                            "value": "Human"
                                                          },
                                                          "custom_location": {
                                                            "confidence": {
                                                              "Brazil": 1.0
                                                            },
                                                            "entropy": -1.000088900581841e-12,
                                                            "value": "Brazil"
                                                          },
                                                          "location": {
                                                            "value": "Manaus"
                                                          },
                                                          "num_date": {
                                                            "confidence": [
                                                              2021.009589041096,
                                                              2021.009589041096
                                                            ],
                                                            "value": 2021.009589041096
                                                          },
                                                          "originating_lab": {
                                                            "value": "CDL Laboratorio Santos e Vidal LTDA."
                                                          },
                                                          "pangolin_lineage": {
                                                            "value": "P.1"
                                                          },
                                                          "recency": {
                                                            "value": "One week ago"
                                                          },
                                                          "region": {
                                                            "value": "South America"
                                                          },
                                                          "region_exposure": {
                                                            "value": "South America"
                                                          },
                                                          "subclade_membership": {
                                                            "value": "20J/501Y.V3"
                                                          },
                                                          "submitting_lab": {
                                                            "value": "Instituto de Medicina Tropical de Sao Paulo"
                                                          },
                                                          "url": "https://www.gisaid.org"
                                                        }
                                                      },
                                                      {
                                                        "branch_attrs": {
                                                          "mutations": {
                                                            "nuc": [
                                                              "C16308T",
                                                              "C21054T",
                                                              "A29834C"
                                                            ]
                                                          }
                                                        },
                                                        "name": "Brazil/AM-20843348JS/2020",
                                                        "node_attrs": {

                                                          "author": {
                                                            "author": "Valdinete Nascimento et al",
                                                            "value": "Valdinete Nascimento et al B"
                                                          },
                                                          "clade_membership": {
                                                            "value": "20J/501Y.V3"
                                                          },
                                                          "country": {
                                                            "value": "Brazil"
                                                          },
                                                          "div": 37,
                                                          "division": {
                                                            "value": "Amazonas BR"
                                                          },
                                                          "division_exposure": {
                                                            "value": "Amazonas BR"
                                                          },
                                                          "gisaid_epi_isl": {
                                                            "value": "EPI_ISL_1068157"
                                                          },
                                                          "host": {
                                                            "value": "Human"
                                                          },
                                                          "custom_location": {
                                                            "confidence": {
                                                              "Brazil": 1.0
                                                            },
                                                            "entropy": -1.000088900581841e-12,
                                                            "value": "Brazil"
                                                          },
                                                          "location": {
                                                            "value": "Manaus"
                                                          },
                                                          "num_date": {
                                                            "confidence": [
                                                              2020.99043715847,
                                                              2020.99043715847
                                                            ],
                                                            "value": 2020.99043715847
                                                          },
                                                          "originating_lab": {
                                                            "value": "Laboratorio de Ecologia de Doencas Transmissiveis na Amazonia, Instituto Leonidas e Maria Deane - Fiocruz Amazonia"
                                                          },
                                                          "pangolin_lineage": {
                                                            "value": "P.1"
                                                          },
                                                          "recency": {
                                                            "value": "One week ago"
                                                          },
                                                          "region": {
                                                            "value": "South America"
                                                          },
                                                          "region_exposure": {
                                                            "value": "South America"
                                                          },

                                                          "subclade_membership": {
                                                            "value": "20J/501Y.V3"
                                                          },
                                                          "submitting_lab": {
                                                            "value": "Laboratorio de Ecologia de Doencas Transmissiveis na Amazonia, Instituto Leonidas e Maria Deane - Fiocruz Amazonia"
                                                          },
                                                          "url": "https://www.gisaid.org"
                                                        }
                                                      },
                                                      {
                                                        "branch_attrs": {
                                                          "mutations": {}
                                                        },
                                                        "children": [
                                                          {
                                                            "branch_attrs": {
                                                              "labels": {
                                                                "aa": "ORF1a: I1206T; S: E780D"
                                                              },
                                                              "mutations": {
                                                                "ORF1a": [
                                                                  "I1206T"
                                                                ],
                                                                "S": [
                                                                  "E780D"
                                                                ],
                                                                "nuc": [
                                                                  "T3882C",
                                                                  "A23902C"
                                                                ]
                                                              }
                                                            },
                                                            "name": "Brazil/AM-21143496CM/2021",
                                                            "node_attrs": {

                                                              "author": {
                                                                "author": "Valdinete Nascimento et al",
```
